## Supplementary Data 1: analysis code, provenance and complete outputs for "Cross study transfer of vascular transcriptomic classifiers in seven public cohorts": analysis_amendments.json

```
{
  "status": "transparent post-review reporting and metadata audit, not preregistered",
  "sequence": [
    "Initial protocol and nested code were saved before revision model fits.",
    "Before new-cohort scores were inspected, public metadata audit replaced GSE41571 probe-median ratios with the official uncentered processed-signal supplement.",
    "Initial run completed main models and subgroup models but stopped at a keyword-only scikit-learn splitter call in size-only analysis.",
    "Splitter API corrected; sklearn 1.9 L1 ratio made explicit without changing effective penalty; PAD role and GSE41571 transformation prose corrected; entire analysis rerun successfully.",
    "After results were available, this reporting audit suppressed degenerate intervals, evaluated full-source OOF scores within diameter categories, and quantified active-weight missingness without fitting new models."
  ],
  "dummy_oof_caution": "Training-prevalence dummy has fold-specific constant scores; pooled mean-OOF AUROC may differ from 0.5 because fold prevalences vary. Every individual-fold dummy AUROC is 0.5; frozen external dummy AUROC is 0.5.",
  "source_log_caution": "Cross-platform processed-signal scales are not biologically commensurate; signed-log sensitivity is a preprocessing stress diagnostic.",
  "PAD_caution": "All deposited probe medians are zero across the PAD cohort; per-probe centering alters within-sample abundance ranks. This cohort cannot validate biological cross-bed transfer.",
  "diameter_caution": "Within-stratum source-wide OOF and separately refit subgroup models answer different questions. Poor small-subset performance does not isolate causal diameter confounding."
}
```
