## Supplementary Data 1: analysis code, provenance and complete outputs for "Cross study transfer of vascular transcriptomic classifiers in seven public cohorts": analysis_protocol.json

```
{
  "date": "2026-10-15",
  "analysis_status": "post-review revision; not a preregistration",
  "prior_external_inspection": [
    "GSE111782",
    "GSE198600",
    "GSE27034"
  ],
  "new_outcome_definitions_fixed_before_prediction": [
    "GSE41571 rupture-associated macrophage plaques",
    "GSE163154 paired plaque IPH, segment-descriptive only",
    "GSE21545 future ischemic event with censoring, full and 30-day landmark"
  ],
  "primary": {
    "source": "GSE98278",
    "feature_vocabulary": "all unambiguous annotated genes present in source alone",
    "normalization": "within-sample ranks of observed source-vocabulary genes; missing entries remain missing",
    "missing_gene_policy": "impute training median, learned inside each training fold; never replace absent measured genes by zero expression",
    "variance_limit": 5000,
    "supervised_k_grid": [
      25,
      100
    ],
    "models": [
      "L1_logistic",
      "elastic_net",
      "linear_SVM",
      "random_forest",
      "dummy_prior"
    ],
    "C_grid": [
      0.1,
      1.0
    ],
    "elastic_net_l1_ratio": 0.5,
    "forest": {
      "trees": 200,
      "min_samples_leaf": 2,
      "max_depth_grid": [
        3,
        null
      ],
      "max_features": "sqrt"
    },
    "outer_cv": "4 folds x 3 repeats, sample stratified",
    "inner_cv": "3 folds, source-only AUROC selection",
    "primary_internal_unit": "one mean OOF score per source sample",
    "external_models": "refit each source-tuned model to all source samples; no external calibration, feature/outcome selection, or threshold search"
  },
  "sensitivities": {
    "common_rank": "unambiguous gene intersection of source plus all three previously examined external cohorts; explicitly transductive label-blind availability; L1 only",
    "source_log": "source-vocabulary signed log2(1+abs intensity) in background-corrected AAA; log2(1+FPKM) for RNA-seq and log2(1+uncentered processed intensity) for GSE41571 official supplementary raw columns; other processed log matrices retained; source-fitted scaling; L1 only; cross-platform scale-mismatch diagnostic",
    "size": "nested source L1 within large (16) and unknown (17) size strata plus category-only 3-repeat OOF baseline; intermediate stratum has no ruptures"
  },
  "uncertainty": {
    "bootstrap": "2000 stratified sample resamples for AUROC, conditional on scores; excludes training and model-selection uncertainty",
    "GSE163154": "no patient CI because 43 paired/clustered segments from 24 original participants lack donor mapping",
    "GSE21545": "Harrell C-index and 2000 unique-donor bootstrap resamples; no binary classification of censored subjects as event-free; 30-day landmark pre-specified"
  },
  "permutation": {
    "n": 200,
    "fixed_baseline": "source-rank L1, k=100, C=0.25; complete train-only selection refit each fold",
    "splits": "same 4-fold x 3-repeat label-stratified splitter rule for observed/null",
    "p": "(1 + null AUROC >= observed)/(1 + 200)",
    "tuned_model_test": false
  },
  "mapping": "public GEO annotations; unambiguous gene symbols only, within-gene probe median; no first-symbol choice for multi-gene probes",
  "no_optimization_on_external": true,
  "seed": 20261015
}
```
