## Supplementary Data 1: analysis code, provenance and complete outputs for "Cross study transfer of vascular transcriptomic classifiers in seven public cohorts": cohort_audit.json

```
{
  "generated_at_utc": "2026-10-16T03:15:54.252373+00:00",
  "script_sha256": "8024a9794679ef990bbedf94ad89bdf395cabbb9984bc17437d809f29fa6711a",
  "selection_timing": "New cohorts selected and metadata audited before any external model outcomes were inspected.",
  "data_scope": "Public GEO processed expression and public metadata only.",
  "cohorts": [
    {
      "accession": "GSE41571",
      "platform": "GPL570",
      "role": "secondary external rupture-associated transfer",
      "geo_record": "https://www.ncbi.nlm.nih.gov/geo/query/acc.cgi?acc=GSE41571",
      "n_source_arrays": 11,
      "n_included_samples": 11,
      "n_negative": 6,
      "n_positive": 5,
      "n_genes": 20848,
      "endpoint": "histologically ruptured versus stable carotid plaque",
      "source": {
        "url": "https://ftp.ncbi.nlm.nih.gov/geo/series/GSE41nnn/GSE41571/matrix/GSE41571_series_matrix.txt.gz",
        "file": "data/GSE41571_series_matrix.txt.gz",
        "bytes": 1285778,
        "sha256": "1b48aaafaa16188eed06603fc3fc6267075ff9d1dec5889cf81bcb0e2aabca13"
      },
      "annotation": {
        "platform": "GPL570",
        "url": "https://ftp.ncbi.nlm.nih.gov/geo/platforms/GPLnnn/GPL570/annot/GPL570.annot.gz",
        "file": "../GPL570.annot.gz",
        "sha256": "d7cd44352127b1e34f3a720ebea86093ef255a38f1612a85a2962b71bde8f394",
        "source_rows": 54675,
        "unambiguously_mapped_probes": 42904,
        "unmapped_or_ambiguous_probes_excluded": 11771,
        "mapping_rule": "Only one unique nonempty official symbol; median across probes."
      },
      "supplemental_processed_source": {
        "url": "https://ftp.ncbi.nlm.nih.gov/geo/series/GSE41nnn/GSE41571/suppl/GSE41571_matrix_NORMALIZED_RAW_ABSCALL.txt.gz",
        "file": "data/GSE41571_matrix_NORMALIZED_RAW_ABSCALL.txt.gz",
        "bytes": 3056089,
        "sha256": "c4491a4ffe99ff5c4464a59aef4ba2b62e959cb4272fec56eb93c591ae55a561",
        "columns_used": "11 columns ending in raw; identity mapped through per-GSM deposited CEL filenames",
        "identity_verification": "All 601425 normalized values reproduce the GSM series matrix within 0.000501 (series rounds small ratios to 3 decimal places).",
        "rejected_columns": "Series matrix and normalized columns: probe-wise median ratios are incompatible with abundance-rank transfer",
        "scale_note": "Metadata calls RAW log-GCRMA values, but numerical values are positive uncentered intensities; preserve deposited scale and use per-sample ranks without assuming log2."
      },
      "expression_file": "data/GSE41571_expression.tsv.gz",
      "expression_sha256": "5979bdf6e7d801974b47edb5aed63efacde34c730af019d865487817a8466f89",
      "sample_file": "data/GSE41571_samples.csv",
      "sample_sha256": "64aeb12b2668324410e0dbc7e111dacb7eb0842aa8450e8b0a4c6bbe35ca1c48",
      "excluded_sample_ids": [],
      "exclusion_reason": "none",
      "donor_key_available": false,
      "caution": "Laser-microdissected plaque macrophages, not whole tissue. Stable/ruptured carotid plaques are biologically related to but not identical to AAA rupture. Only 11 samples; publication describes biological plaques but no donor key is deposited.",
      "series_pubmed_ids": [
        [
          "23122912"
        ]
      ],
      "processed_data_policy": "Depositor-normalized public expression; no extra between-sample correction; ranks computed by benchmark engine."
    },
    {
      "accession": "GSE21545",
      "platform": "GPL570",
      "role": "secondary prognostic endpoint-shift stress test",
      "geo_record": "https://www.ncbi.nlm.nih.gov/geo/query/acc.cgi?acc=GSE21545",
      "n_source_arrays": 223,
      "n_included_samples": 126,
      "n_negative": 101,
      "n_positive": 25,
      "n_genes": 20848,
      "endpoint": "future ischemic event with time-to-event/censoring",
      "source": {
        "url": "https://ftp.ncbi.nlm.nih.gov/geo/series/GSE21nnn/GSE21545/matrix/GSE21545_series_matrix.txt.gz",
        "file": "data/GSE21545_series_matrix.txt.gz",
        "bytes": 66224952,
        "sha256": "bcadc1c163f006bf233f3e75067de319eb83aeb067079849498f43603780602c"
      },
      "annotation": {
        "platform": "GPL570",
        "url": "https://ftp.ncbi.nlm.nih.gov/geo/platforms/GPLnnn/GPL570/annot/GPL570.annot.gz",
        "file": "../GPL570.annot.gz",
        "sha256": "d7cd44352127b1e34f3a720ebea86093ef255a38f1612a85a2962b71bde8f394",
        "source_rows": 54675,
        "unambiguously_mapped_probes": 42904,
        "unmapped_or_ambiguous_probes_excluded": 11771,
        "mapping_rule": "Only one unique nonempty official symbol; median across probes."
      },
      "supplemental_processed_source": null,
      "expression_file": "data/GSE21545_expression.tsv.gz",
      "expression_sha256": "c7c30655d979ea45559ae6b9469c2ccd3911d056bbd2eb448b79dbe8ad00b546",
      "sample_file": "data/GSE21545_samples.csv",
      "sample_sha256": "e68d2949487e45a9b4265e47cd1bf49f7f72354c951169bb917ecd7d172dcd5c",
      "excluded_sample_ids": [
        "GSM892518",
        "GSM892519",
        "GSM892520",
        "GSM892521",
        "GSM892522",
        "GSM892523",
        "GSM892524",
        "GSM892525",
        "GSM892526",
        "GSM892527",
        "GSM892528",
        "GSM892529",
        "GSM892530",
        "GSM892531",
        "GSM892532",
        "GSM892533",
        "GSM892534",
        "GSM892535",
        "GSM892536",
        "GSM892537",
        "GSM892538",
        "GSM892539",
        "GSM892540",
        "GSM892541",
        "GSM892542",
        "GSM892543",
        "GSM892544",
        "GSM892545",
        "GSM892546",
        "GSM892547",
        "GSM892548",
        "GSM892549",
        "GSM892550",
        "GSM892551",
        "GSM892552",
        "GSM892553",
        "GSM892554",
        "GSM892555",
        "GSM892556",
        "GSM892557",
        "GSM892558",
        "GSM892559",
        "GSM892560",
        "GSM892561",
        "GSM892562",
        "GSM892563",
        "GSM892564",
        "GSM892565",
        "GSM892566",
        "GSM892567",
        "GSM892568",
        "GSM892569",
        "GSM892570",
        "GSM892571",
        "GSM892572",
        "GSM892573",
        "GSM892574",
        "GSM892575",
        "GSM892576",
        "GSM892577",
        "GSM892578",
        "GSM892579",
        "GSM892580",
        "GSM892581",
        "GSM892582",
        "GSM892583",
        "GSM892584",
        "GSM892585",
        "GSM892586",
        "GSM892587",
        "GSM892588",
        "GSM892589",
        "GSM892590",
        "GSM892591",
        "GSM892592",
        "GSM892593",
        "GSM892594",
        "GSM892595",
        "GSM892596",
        "GSM892597",
        "GSM892598",
        "GSM892599",
        "GSM892600",
        "GSM892601",
        "GSM892602",
        "GSM892603",
        "GSM892604",
        "GSM892605",
        "GSM892606",
        "GSM892607",
        "GSM892608",
        "GSM892609",
        "GSM892610",
        "GSM892611",
        "GSM892612",
        "GSM892613",
        "GSM892614"
      ],
      "exclusion_reason": "paired PBMC tissue; retain one plaque per explicit donor",
      "donor_key_available": true,
      "caution": "Ischemic event TRUE/FALSE records follow-up events, NOT baseline symptoms or plaque rupture. Event-free patients have variable censoring times: a binary AUROC is descriptive and must not be represented as time-to-event validation. Use time-to-event discrimination when estimating prognosis. Paired PBMC arrays are excluded to avoid counting the same donor twice.",
      "series_pubmed_ids": [
        [
          "22371308"
        ],
        [
          "27437576"
        ],
        [
          "30444878"
        ],
        [
          "30175270"
        ],
        [
          "31312755"
        ],
        [
          "33959644"
        ],
        [
          "35494231"
        ],
        [
          "39552248"
        ]
      ],
      "processed_data_policy": "Depositor-normalized public expression; no extra between-sample correction; ranks computed by benchmark engine.",
      "followup_audit": {
        "range_days": [
          1,
          2997
        ],
        "median_days": 1464.0,
        "events_by_30_days": 12,
        "landmark_30_days_eligible_donors": 114,
        "landmark_30_days_events": 13,
        "recommended_locked_sensitivity": "30-day landmark: retain followup_days >30 and subtract 30 from times; survival endpoint only; proposed from metadata before score inspection."
      }
    },
    {
      "accession": "GSE163154",
      "platform": "GPL6104",
      "role": "descriptive segment-level histology stress test only",
      "geo_record": "https://www.ncbi.nlm.nih.gov/geo/query/acc.cgi?acc=GSE163154",
      "n_source_arrays": 43,
      "n_included_samples": 43,
      "n_negative": 16,
      "n_positive": 27,
      "n_genes": 17184,
      "endpoint": "IPH versus non-IPH carotid lesion segment",
      "source": {
        "url": "https://ftp.ncbi.nlm.nih.gov/geo/series/GSE163nnn/GSE163154/matrix/GSE163154_series_matrix.txt.gz",
        "file": "data/GSE163154_series_matrix.txt.gz",
        "bytes": 4982807,
        "sha256": "0ffdb226edd08d69018df3b82ab96b0123ac5f7ec990684e42eb1c2398bdd593"
      },
      "annotation": {
        "platform": "GPL6104",
        "url": "https://ftp.ncbi.nlm.nih.gov/geo/platforms/GPL6nnn/GPL6104/annot/GPL6104.annot.gz",
        "file": "data/GPL6104.annot.gz",
        "sha256": "82ae57d6d9ec26ce2bcff01ccd1db498bb8055ee01471829dec0a5ab5666d518",
        "source_rows": 22185,
        "unambiguously_mapped_probes": 20502,
        "unmapped_or_ambiguous_probes_excluded": 1683,
        "mapping_rule": "Only one unique nonempty official symbol; median across probes."
      },
      "supplemental_processed_source": null,
      "expression_file": "data/GSE163154_expression.tsv.gz",
      "expression_sha256": "3bbfc7a8930db9468daa93ae62046aa8ee97ba394910a6303897b2aa8b1495d3",
      "sample_file": "data/GSE163154_samples.csv",
      "sample_sha256": "ed9b01aa98668f0e0479ab61d0624dbcbd19b3b333ab5b825d5f78d899056202",
      "excluded_sample_ids": [],
      "exclusion_reason": "none",
      "donor_key_available": false,
      "caution": "All source patients are symptomatic. IPH is not symptomatic status or rupture. Original study PMC8236116 (DOI 10.1002/ctm2.458) confirms paired segments from 24 patients. Public GEO has 43 transcriptomic segments (16 non-IPH/27 IPH); the published multimodal analysis retains 42 (16/26) after excluding one IPH sample with failed mass spectrometry. GEO supplies no GSM-to-donor crosswalk. Do not assume 43 independent patients, use sample-wise bootstrap confidence intervals, or add 43 to pooled independent-patient totals.",
      "series_pubmed_ids": [
        [
          "34185408"
        ],
        [
          "34661425"
        ],
        [
          "38978031"
        ],
        [
          "41039608"
        ]
      ],
      "processed_data_policy": "Depositor-normalized public expression; no extra between-sample correction; ranks computed by benchmark engine."
    }
  ],
  "publication_sources": [
    {
      "pmid": "34185408",
      "pmcid": "PMC8236116",
      "public_url": "https://pmc.ncbi.nlm.nih.gov/articles/PMC8236116/",
      "retrieval_url": "https://eutils.ncbi.nlm.nih.gov/entrez/eutils/efetch.fcgi?db=pmc&id=8236116&retmode=xml",
      "file": "data/PMC8236116.xml",
      "sha256": "399cddf8ddbab02342f968b32caa88fbf4460a7276f6a63cc48ab93846fe5ea3"
    },
    {
      "pmid": "22371308",
      "pmcid": "PMC3388132",
      "public_url": "https://pmc.ncbi.nlm.nih.gov/articles/PMC3388132/",
      "retrieval_url": "https://eutils.ncbi.nlm.nih.gov/entrez/eutils/efetch.fcgi?db=pmc&id=3388132&retmode=xml",
      "file": "data/PMC3388132.xml",
      "sha256": "dc730fb709a0feb79c5d30e3ed9010e2149aae6cf799b8847bbe0465cccf7fc7"
    },
    {
      "pmid": "23122912",
      "pmcid": "PMC3566542",
      "public_url": "https://pmc.ncbi.nlm.nih.gov/articles/PMC3566542/",
      "retrieval_url": "https://eutils.ncbi.nlm.nih.gov/entrez/eutils/efetch.fcgi?db=pmc&id=3566542&retmode=xml",
      "file": "data/PMC3566542.xml",
      "sha256": "8d32a59c58b81673fd3a1884828abc35f01802e2cd9e436541f0d7e21a8f44f0"
    }
  ],
  "recruitment_and_publication_audit": [
    {
      "accession": "GSE98278",
      "contact_institute": [
        "Ludwig-Maximilians-University Munich"
      ],
      "contributors": [
        "Bernd,H,Northoff"
      ],
      "pubmed_ids": [
        "29191809",
        "34420357"
      ],
      "overall_design": [
        "This observational study compares transcriptome-wide exression analysis of elective stable (n = 31) vs ruptured (n = 17) AAA and intermediate size (n = 15) vs large (n = 16) AAA."
      ]
    },
    {
      "accession": "GSE111782",
      "contact_institute": [
        "University of Pittsburgh Medical Center"
      ],
      "contributors": [
        "Ellen,,Caparosa",
        "Andrew,J,Sedgewick",
        "Georgios,,Zenonos",
        "Yin,,Zhao",
        "Diane,L,Carlisle",
        "Lucia,,Stefaneanu",
        "Brian,T,Jankowitz",
        "Paul,,Gardner",
        "Yue-Fang,,Chang",
        "William,R,Lariviere",
        "William,A,Laframboise",
        "Panayiotis,V,Benos",
        "Robert,M,Friedlander"
      ],
      "pubmed_ids": [
        "30335165"
      ],
      "overall_design": [
        "Carotid plaques were collected from 9 symptomatic patients and 9 asymptomatic patients undergoing carotid endarterectomy (CEA). Symptomatic patients underwent CEA up to 184 days from one or more ipsilateral ischemic cerebral or retinal symptoms, in accord with the clinical definition of a symptomatic carotid stenosis covering up to 6 months after the onset of neurological symptoms. Patients were classified as symptomatic if they suffered a transient ischemic attack, transient monocular blindness ipsilateral to the study artery, or minor or non-disabling ipsilateral stroke. Otherwise, patients were classified as asymptomatic. Asymptomatic and symptomatic patients presented with significant carotid stenosis (60%-100%)."
      ]
    },
    {
      "accession": "GSE198600",
      "contact_institute": [
        "Tulan"
      ],
      "contributors": [
        "T,C,Woods",
        "Hernan,A,Bazan"
      ],
      "pubmed_ids": [
        "35931792"
      ],
      "overall_design": [
        "Ribosome-depleted total RNA was sequenced from carotid plaques obtained from patients undergoing carotid endarterectomy with high-grade stenosis and either 1) a carotid-related ischemic cerebrovascular event within the previous 5 days ('recently ruptured,' n=6) or 2) an absence of a cerebrovascular event ('asymptomatic,' n=5)."
      ]
    },
    {
      "accession": "GSE27034",
      "contact_institute": [
        "Mayo Clinic"
      ],
      "contributors": [
        "Rizwan,,Masud",
        "Khader,,Shameer",
        "Aparna,,Dhar",
        "Keyue,,Ding",
        "Kullo,,Iftikhar"
      ],
      "pubmed_ids": [
        "22409835"
      ],
      "overall_design": [
        "PAD was defined as an ankle brachial index (ABI) <= 0.9 (n = 19) while age and gender matched controls had an ABI > 1.0 (n = 18). Microarray analysis was performed using Affymetrix HG-U133 plus 2.0 gene chips and analyzed using GeneSpring GX 11.0. Gene expression data was normalized using Robust Multichip Analysis (RMA) normalization method, differential expression was defined as a fold change [greater than or equal to]1.5, followed by unpaired Mann-Whitney test (P < 0.05) and correction for multiple testing by Benjamini and Hochberg False Discovery Rate. Meta-analysis of differentially expressed genes was performed using an integrated bioinformatics pipeline with tools for enrichment analysis using Gene Ontology (GO) terms, pathway analysis using Kyoto Encyclopedia of Genes and Genomes (KEGG), molecular event enrichment using Reactome annotations and network analysis using Ingenuity Pathway Analysis suite. Extensive biocuration was also performed to understand the functional context of genes."
      ]
    },
    {
      "accession": "GSE41571",
      "contact_institute": [
        "Institute of Genetic Medicine, University of Newcastle upon Tyne"
      ],
      "contributors": [
        "Kelvin,,Lee",
        "Mauro,,Santibanez-Koref",
        "Tuomo,,Polvikoski",
        "Daniel,,Birchall",
        "Alexander,D,Mendelow",
        "Bernard,,Keavney"
      ],
      "pubmed_ids": [
        "23122912"
      ],
      "overall_design": [
        "Methods: We performed genome-wide expression analyses of isolated macrophage-rich regions of stable and ruptured human atherosclerotic plaques.  Plaques present in carotid endarterectomy specimens were designated as stable or ruptured using clinical, radiological and histopathological criteria.  Macrophage-rich regions were excised from 5 ruptured and 6 stable plaques by laser micro-dissection.  Total RNA were subjected to two cycles of linear amplification. Transcriptional profiling was performed using Affymetrix HG-U133 plus 2.0 GeneChip arrays."
      ]
    },
    {
      "accession": "GSE21545",
      "contact_institute": [
        "National Genome Center"
      ],
      "contributors": [
        "Lasse,,Folkersen",
        "Jonas,,Persson",
        "Johan,,Ekstrand",
        "Hanna,E,Agardh",
        "Göran,K,Hansson",
        "Anders,,Gabrielsen",
        "Ulf,,Hedin",
        "Gabrielle,,Paulsson-Berne"
      ],
      "pubmed_ids": [
        "22371308",
        "27437576",
        "30444878",
        "30175270",
        "31312755",
        "33959644",
        "35494231",
        "39552248"
      ],
      "overall_design": [
        "Samples from carotid plaques and peripheral blood mononuclear cells in a setup with clinical registry data collection. See PMID 22371308 for further details."
      ]
    },
    {
      "accession": "GSE163154",
      "contact_institute": [
        "Maastricht University"
      ],
      "contributors": [
        "Han,,Jin",
        "Erik,,Biessen"
      ],
      "pubmed_ids": [
        "34185408",
        "34661425",
        "38978031",
        "41039608"
      ],
      "overall_design": [
        "In order to better identify processes associated with intraplaque haemorrhage (IPH) and plaque instability, in this study we compared gene makeup of low- vs high-risk atherosclerotic lesion segments from carotid endarterectomy patients, as judged from absence or presence of intraplaque haemorrhage, respectively."
      ]
    }
  ],
  "publication_audit_findings": {
    "GSE41571": "Original Newcastle recruitment, PMID 23122912 / PMC3566542; 11 expression-array plaques, distinct from 14 additional qPCR validation plaques. No identifiable overlap with original cohorts.",
    "GSE21545": "BiKE Karolinska recruitment, PMID 22371308 / PMC3388132; 126 plaque donors and 97 paired PBMC. Mean follow-up 44 months, 25 future ischemic events (18 strokes, 7 MI).",
    "GSE163154": "Maastricht Human Plaque Study, PMID 34185408 / PMC8236116; 24 symptomatic patients, paired segments and subsequent exclusions/reclassification. Published multimodal n42 differs from deposited transcriptomic n43 as described above. This paper also reuses BiKE as external validation; that does not make BiKE and Maastricht the same cohort."
  },
  "overlap_audit": {
    "original_accessions": [
      "GSE98278",
      "GSE111782",
      "GSE198600",
      "GSE27034"
    ],
    "exact_gsm_overlap": [],
    "cross_study_donor_overlap": "No shared source accession/GSM; recruiting organizations differ (Munich, Pittsburgh, Tulane, Mayo, Newcastle, Karolinska, Maastricht). No duplication identified from deposited study/publication provenance. Unavailable donor identities prevent definitive cross-study participant linkage.",
    "GSE21545_internal_duplicates": "97 paired PBMC excluded; 126 unique plaque donor IDs retained."
  },
  "considered_not_acquired": [
    {
      "accession": "GSE28829",
      "reason": "Early/advanced lesion stage differs from rupture; no need to expand beyond three preselected new cohorts."
    }
  ],
  "mapping_difference_from_original": "The original exploratory run chose the first symbol for multi-symbol probes. The revision source and extension pipelines both exclude ambiguous multi-symbol probes. GPL570 retains 42,904/54,675 probe rows mapping to 20,848 genes; GPL6104 retains 20,502/22,185 probe rows mapping to 17,184 genes. The common mapping rule was independently checked against the revision engine.",
  "claims_not_supported": [
    "new clinical validation",
    "universal panvascular predictor",
    "43 independent patients in GSE163154",
    "baseline symptomatic status inferred from GSE21545 follow-up event labels"
  ]
}
```
