## Supplementary Data 1: analysis code, provenance and complete outputs for "Cross study transfer of vascular transcriptomic classifiers in seven public cohorts": cohort_audit.txt

```
GSE41571 | secondary external rupture-associated transfer | n=11 (5 positive / 6 negative)
Endpoint: histologically ruptured versus stable carotid plaque
Laser-microdissected plaque macrophages, not whole tissue. Stable/ruptured carotid plaques are biologically related to but not identical to AAA rupture. Only 11 samples; publication describes biological plaques but no donor key is deposited.
GEO: https://www.ncbi.nlm.nih.gov/geo/query/acc.cgi?acc=GSE41571
Expression: data\GSE41571_expression.tsv.gz
Metadata: data\GSE41571_samples.csv

GSE21545 | secondary prognostic endpoint-shift stress test | n=126 (25 positive / 101 negative)
Endpoint: future ischemic event with time-to-event/censoring
Ischemic event TRUE/FALSE records follow-up events, NOT baseline symptoms or plaque rupture. Event-free patients have variable censoring times: a binary AUROC is descriptive and must not be represented as time-to-event validation. Use time-to-event discrimination when estimating prognosis. Paired PBMC arrays are excluded to avoid counting the same donor twice.
GEO: https://www.ncbi.nlm.nih.gov/geo/query/acc.cgi?acc=GSE21545
Expression: data\GSE21545_expression.tsv.gz
Metadata: data\GSE21545_samples.csv

GSE163154 | descriptive segment-level histology stress test only | n=43 (27 positive / 16 negative)
Endpoint: IPH versus non-IPH carotid lesion segment
All source patients are symptomatic. IPH is not symptomatic status or rupture. Original study PMC8236116 (DOI 10.1002/ctm2.458) confirms paired segments from 24 patients. Public GEO has 43 transcriptomic segments (16 non-IPH/27 IPH); the published multimodal analysis retains 42 (16/26) after excluding one IPH sample with failed mass spectrometry. GEO supplies no GSM-to-donor crosswalk. Do not assume 43 independent patients, use sample-wise bootstrap confidence intervals, or add 43 to pooled independent-patient totals.
GEO: https://www.ncbi.nlm.nih.gov/geo/query/acc.cgi?acc=GSE163154
Expression: data\GSE163154_expression.tsv.gz
Metadata: data\GSE163154_samples.csv
```
