## Supplementary Data 1: analysis code, provenance and complete outputs for "Cross study transfer of vascular transcriptomic classifiers in seven public cohorts": GSE21545_series_metadata.json

```
{
  "title": [
    [
      "Biobank of Karolinska Endarterectomy (BiKE)"
    ]
  ],
  "geo_accession": [
    [
      "GSE21545"
    ]
  ],
  "status": [
    [
      "Public on Mar 28 2012"
    ]
  ],
  "submission_date": [
    [
      "Apr 27 2010"
    ]
  ],
  "last_update_date": [
    [
      "Feb 14 2025"
    ]
  ],
  "pubmed_id": [
    [
      "22371308"
    ],
    [
      "27437576"
    ],
    [
      "30444878"
    ],
    [
      "30175270"
    ],
    [
      "31312755"
    ],
    [
      "33959644"
    ],
    [
      "35494231"
    ],
    [
      "39552248"
    ]
  ],
  "summary": [
    [
      "A biobank collection of carotid plaque samples taken from patients undergoing endarterectomy operations."
    ]
  ],
  "overall_design": [
    [
      "Samples from carotid plaques and peripheral blood mononuclear cells in a setup with clinical registry data collection. See PMID 22371308 for further details."
    ]
  ],
  "type": [
    [
      "Expression profiling by array"
    ]
  ],
  "contributor": [
    [
      "Lasse,,Folkersen"
    ],
    [
      "Jonas,,Persson"
    ],
    [
      "Johan,,Ekstrand"
    ],
    [
      "Hanna,E,Agardh"
    ],
    [
      "G\u00c3\u00b6ran,K,Hansson"
    ],
    [
      "Anders,,Gabrielsen"
    ],
    [
      "Ulf,,Hedin"
    ],
    [
      "Gabrielle,,Paulsson-Berne"
    ]
  ],
  "sample_id": [
    [
      "GSM892518 GSM892519 GSM892520 GSM892521 GSM892522 GSM892523 GSM892524 GSM892525 GSM892526 GSM892527 GSM892528 GSM892529 GSM892530 GSM892531 GSM892532 GSM892533 GSM892534 GSM892535 GSM892536 GSM892537 GSM892538 GSM892539 GSM892540 GSM892541 GSM892542 GSM892543 GSM892544 GSM892545 GSM892546 GSM892547 GSM892548 GSM892549 GSM892550 GSM892551 GSM892552 GSM892553 GSM892554 GSM892555 GSM892556 GSM892557 GSM892558 GSM892559 GSM892560 GSM892561 GSM892562 GSM892563 GSM892564 GSM892565 GSM892566 GSM892567 GSM892568 GSM892569 GSM892570 GSM892571 GSM892572 GSM892573 GSM892574 GSM892575 GSM892576 GSM892577 GSM892578 GSM892579 GSM892580 GSM892581 GSM892582 GSM892583 GSM892584 GSM892585 GSM892586 GSM892587 GSM892588 GSM892589 GSM892590 GSM892591 GSM892592 GSM892593 GSM892594 GSM892595 GSM892596 GSM892597 GSM892598 GSM892599 GSM892600 GSM892601 GSM892602 GSM892603 GSM892604 GSM892605 GSM892606 GSM892607 GSM892608 GSM892609 GSM892610 GSM892611 GSM892612 GSM892613 GSM892614 GSM892615 GSM892616 GSM892617 GSM892618 GSM892619 GSM892620 GSM892621 GSM892622 GSM892623 GSM892624 GSM892625 GSM892626 GSM892627 GSM892628 GSM892629 GSM892630 GSM892631 GSM892632 GSM892633 GSM892634 GSM892635 GSM892636 GSM892637 GSM892638 GSM892639 GSM892640 GSM892641 GSM892642 GSM892643 GSM892644 GSM892645 GSM892646 GSM892647 GSM892648 GSM892649 GSM892650 GSM892651 GSM892652 GSM892653 GSM892654 GSM892655 GSM892656 GSM892657 GSM892658 GSM892659 GSM892660 GSM892661 GSM892662 GSM892663 GSM892664 GSM892665 GSM892666 GSM892667 GSM892668 GSM892669 GSM892670 GSM892671 GSM892672 GSM892673 GSM892674 GSM892675 GSM892676 GSM892677 GSM892678 GSM892679 GSM892680 GSM892681 GSM892682 GSM892683 GSM892684 GSM892685 GSM892686 GSM892687 GSM892688 GSM892689 GSM892690 GSM892691 GSM892692 GSM892693 GSM892694 GSM892695 GSM892696 GSM892697 GSM892698 GSM892699 GSM892700 GSM892701 GSM892702 GSM892703 GSM892704 GSM892705 GSM892706 GSM892707 GSM892708 GSM892709 GSM892710 GSM892711 GSM892712 GSM892713 GSM892714 GSM892715 GSM892716 GSM892717 GSM892718 GSM892719 GSM892720 GSM892721 GSM892722 GSM892723 GSM892724 GSM892725 GSM892726 GSM892727 GSM892728 GSM892729 GSM892730 GSM892731 GSM892732 GSM892733 GSM892734 GSM892735 GSM892736 GSM892737 GSM892738 GSM892739 GSM892740 "
    ]
  ],
  "contact_name": [
    [
      "Lasse,,Folkersen"
    ]
  ],
  "contact_email": [
    [
      "lwf@ngc.dk"
    ]
  ],
  "contact_department": [
    [
      "Bioinformatics"
    ]
  ],
  "contact_institute": [
    [
      "National Genome Center"
    ]
  ],
  "contact_address": [
    [
      "Artellerivej"
    ]
  ],
  "contact_city": [
    [
      "Copenhagen"
    ]
  ],
  "contact_zip/postal_code": [
    [
      "2300"
    ]
  ],
  "contact_country": [
    [
      "Denmark"
    ]
  ],
  "supplementary_file": [
    [
      "ftp://ftp.ncbi.nlm.nih.gov/geo/series/GSE21nnn/GSE21545/suppl/GSE21545_RAW.tar"
    ]
  ],
  "platform_id": [
    [
      "GPL570"
    ]
  ],
  "platform_taxid": [
    [
      "9606"
    ]
  ],
  "sample_taxid": [
    [
      "9606"
    ]
  ],
  "relation": [
    [
      "BioProject: https://www.ncbi.nlm.nih.gov/bioproject/PRJNA126209"
    ]
  ]
}
```
