## Supplementary Data 1: analysis code, provenance and complete outputs for "Cross study transfer of vascular transcriptomic classifiers in seven public cohorts": GSE41571_series_metadata.json

```
{
  "title": [
    [
      "Genome-wide expression profiling of laser micro-dissected macrophages from ruptured and stable atherosclerotic human plaques"
    ]
  ],
  "geo_accession": [
    [
      "GSE41571"
    ]
  ],
  "status": [
    [
      "Public on Dec 31 2012"
    ]
  ],
  "submission_date": [
    [
      "Oct 14 2012"
    ]
  ],
  "last_update_date": [
    [
      "Mar 25 2019"
    ]
  ],
  "pubmed_id": [
    [
      "23122912"
    ]
  ],
  "summary": [
    [
      "Objective: Resident macrophages play an important role in atheromatous plaque rupture.  The macrophage gene expression signature associated with plaque rupture is incompletely defined due to the complex cellular heterogeneity in the plaque. We aimed to characterise differential gene expression in resident plaque macrophages from ruptured and stable human atheromatous lesions. A cell-specific approach has the potential to address the question of gene expression differences between particular cell types in stable and unstable plaques with greater precision than approaches based on the study of whole plaques. Using laser micro-dissection, we isolated total RNA from macrophage-rich regions of stable and ruptured human atheromatous plaques derived from carotid endarterectomy samples which were comprehensively characterized using clinical, radiological and histological criteria, and carried out genome-wide gene expression profiling using microarrays."
    ],
    [
      "Results: The profiles were characteristic of activated macrophages.  At a false discovery rate of 10%, 914 genes were differentially expressed between stable and ruptured plaques. The findings were confirmed in fourteen further stable and ruptured samples for a subset of eleven genes with the highest expression differences (p<0.05).  Pathway analysis revealed that components of the PPAR/Adipocytokine signaling pathway were the most significantly upregulated in ruptured compared to stable plaques (p=5.4x10-7).  Two key components of the pathway, fatty-acid binding-protein 4 (FABP4) and leptin, showed nine-fold (p=0.0086) and five-fold (p=0.0012) greater expression respectively in macrophages from ruptured plaques."
    ],
    [
      "Conclusions: We found differences in gene expression signatures between macrophages isolated from stable and ruptured human atheromatous plaques. Our findings indicate the involvement of FABP4 and leptin in the progression of atherosclerosis and plaque rupture, and suggest that down-regulation of PPAR/adipocytokine signaling within plaques may have therapeutic potential."
    ]
  ],
  "overall_design": [
    [
      "Methods: We performed genome-wide expression analyses of isolated macrophage-rich regions of stable and ruptured human atherosclerotic plaques.  Plaques present in carotid endarterectomy specimens were designated as stable or ruptured using clinical, radiological and histopathological criteria.  Macrophage-rich regions were excised from 5 ruptured and 6 stable plaques by laser micro-dissection.  Total RNA were subjected to two cycles of linear amplification. Transcriptional profiling was performed using Affymetrix HG-U133 plus 2.0 GeneChip arrays."
    ]
  ],
  "type": [
    [
      "Expression profiling by array"
    ]
  ],
  "contributor": [
    [
      "Kelvin,,Lee"
    ],
    [
      "Mauro,,Santibanez-Koref"
    ],
    [
      "Tuomo,,Polvikoski"
    ],
    [
      "Daniel,,Birchall"
    ],
    [
      "Alexander,D,Mendelow"
    ],
    [
      "Bernard,,Keavney"
    ]
  ],
  "sample_id": [
    [
      "GSM1019539 GSM1019540 GSM1019541 GSM1019542 GSM1019543 GSM1019544 GSM1019545 GSM1019546 GSM1019547 GSM1019548 GSM1019549 "
    ]
  ],
  "contact_name": [
    [
      "Kelvin,,Lee"
    ]
  ],
  "contact_email": [
    [
      "kelvinlee726@me.com"
    ]
  ],
  "contact_department": [
    [
      "Cardiovascular Research"
    ]
  ],
  "contact_institute": [
    [
      "Institute of Genetic Medicine, University of Newcastle upon Tyne"
    ]
  ],
  "contact_address": [
    [
      "International Centre for Life, Central Parkway"
    ]
  ],
  "contact_city": [
    [
      "Newcastle upon Tyne"
    ]
  ],
  "contact_state": [
    [
      "Tyne and Wear"
    ]
  ],
  "contact_zip/postal_code": [
    [
      "NE1 3BZ"
    ]
  ],
  "contact_country": [
    [
      "United Kingdom"
    ]
  ],
  "supplementary_file": [
    [
      "ftp://ftp.ncbi.nlm.nih.gov/geo/series/GSE41nnn/GSE41571/suppl/GSE41571_RAW.tar"
    ],
    [
      "ftp://ftp.ncbi.nlm.nih.gov/geo/series/GSE41nnn/GSE41571/suppl/GSE41571_matrix_NORMALIZED_RAW_ABSCALL.txt.gz"
    ]
  ],
  "platform_id": [
    [
      "GPL570"
    ]
  ],
  "platform_taxid": [
    [
      "9606"
    ]
  ],
  "sample_taxid": [
    [
      "9606"
    ]
  ],
  "relation": [
    [
      "BioProject: https://www.ncbi.nlm.nih.gov/bioproject/PRJNA177513"
    ]
  ]
}
```
