## Supplementary Data 1: analysis code, provenance and complete outputs for "Cross study transfer of vascular transcriptomic classifiers in seven public cohorts": GSE163154_series_metadata.json

```
{
  "title": [
    [
      "Maastricht Human Plaque Study (MaasHPS)"
    ]
  ],
  "geo_accession": [
    [
      "GSE163154"
    ]
  ],
  "status": [
    [
      "Public on Dec 15 2020"
    ]
  ],
  "submission_date": [
    [
      "Dec 14 2020"
    ]
  ],
  "last_update_date": [
    [
      "Jan 16 2026"
    ]
  ],
  "pubmed_id": [
    [
      "34185408"
    ],
    [
      "34661425"
    ],
    [
      "38978031"
    ],
    [
      "41039608"
    ]
  ],
  "summary": [
    [
      "Microarray transcriptional profiling of carotid atherosclerotic plaques taken from symptomatic patients undergoing carotid endarterectomy surgery."
    ]
  ],
  "overall_design": [
    [
      "In order to better identify processes associated with intraplaque haemorrhage (IPH) and plaque instability, in this study we compared gene makeup of low- vs high-risk atherosclerotic lesion segments from carotid endarterectomy patients, as judged from absence or presence of intraplaque haemorrhage, respectively."
    ]
  ],
  "type": [
    [
      "Expression profiling by array"
    ]
  ],
  "contributor": [
    [
      "Han,,Jin"
    ],
    [
      "Erik,,Biessen"
    ]
  ],
  "sample_id": [
    [
      "GSM4973394 GSM4973395 GSM4973397 GSM4973398 GSM4973400 GSM4973401 GSM4973403 GSM4973404 GSM4973406 GSM4973408 GSM4973409 GSM4973411 GSM4973412 GSM4973414 GSM4973415 GSM4973417 GSM4973418 GSM4973419 GSM4973421 GSM4973422 GSM4973424 GSM4973425 GSM4973427 GSM4973429 GSM4973430 GSM4973432 GSM4973433 GSM4973435 GSM4973436 GSM4973438 GSM4973439 GSM4973440 GSM4973441 GSM4973443 GSM4973444 GSM4973445 GSM4973446 GSM4973448 GSM4973449 GSM4973451 GSM4973452 GSM4973454 GSM4973456 "
    ]
  ],
  "contact_name": [
    [
      "Han,,Jin"
    ]
  ],
  "contact_institute": [
    [
      "Maastricht University"
    ]
  ],
  "contact_address": [
    [
      "P. Debyelaan 25"
    ]
  ],
  "contact_city": [
    [
      "Maastricht"
    ]
  ],
  "contact_zip/postal_code": [
    [
      "6229 HX"
    ]
  ],
  "contact_country": [
    [
      "Netherlands"
    ]
  ],
  "supplementary_file": [
    [
      "ftp://ftp.ncbi.nlm.nih.gov/geo/series/GSE163nnn/GSE163154/suppl/GSE163154_RAW.tar"
    ],
    [
      "ftp://ftp.ncbi.nlm.nih.gov/geo/series/GSE163nnn/GSE163154/suppl/GSE163154_non-normalized.txt.gz"
    ]
  ],
  "platform_id": [
    [
      "GPL6104"
    ]
  ],
  "platform_taxid": [
    [
      "9606"
    ]
  ],
  "sample_taxid": [
    [
      "9606"
    ]
  ],
  "relation": [
    [
      "BioProject: https://www.ncbi.nlm.nih.gov/bioproject/PRJNA685122"
    ]
  ]
}
```
