## Supplementary Data 1: analysis code, provenance and complete outputs for "Cross study transfer of vascular transcriptomic classifiers in seven public cohorts": editorial_result_audit.json

```
{
  "external_metric_checks_passed": true,
  "n_rows_checked": 49,
  "checks": [
    {
      "variant": "source_rank",
      "model": "L1_logistic",
      "cohort": "GSE111782",
      "n": 18,
      "auc": 0.7530864197530864,
      "all_metrics_match": true
    },
    {
      "variant": "source_rank",
      "model": "L1_logistic",
      "cohort": "GSE27034",
      "n": 37,
      "auc": 0.6929824561403508,
      "all_metrics_match": true
    },
    {
      "variant": "source_rank",
      "model": "L1_logistic",
      "cohort": "GSE198600",
      "n": 11,
      "auc": 0.6666666666666666,
      "all_metrics_match": true
    },
    {
      "variant": "source_rank",
      "model": "L1_logistic",
      "cohort": "GSE41571",
      "n": 11,
      "auc": 1.0,
      "all_metrics_match": true
    },
    {
      "variant": "source_rank",
      "model": "L1_logistic",
      "cohort": "GSE163154",
      "n": 43,
      "auc": 0.5046296296296297,
      "all_metrics_match": true
    },
    {
      "variant": "source_rank",
      "model": "L1_logistic",
      "cohort": "GSE21545",
      "subset": "all",
      "n": 126,
      "c_index": 0.5652503793626708,
      "comparable_pairs": 2636,
      "tied_event_censor_pairs_excluded": 0,
      "all_metrics_match": true
    },
    {
      "variant": "source_rank",
      "model": "L1_logistic",
      "cohort": "GSE21545",
      "subset": "30_day_landmark",
      "n": 114,
      "c_index": 0.5236122618061309,
      "comparable_pairs": 1207,
      "tied_event_censor_pairs_excluded": 0,
      "all_metrics_match": true
    },
    {
      "variant": "source_rank",
      "model": "elastic_net",
      "cohort": "GSE111782",
      "n": 18,
      "auc": 0.7037037037037037,
      "all_metrics_match": true
    },
    {
      "variant": "source_rank",
      "model": "elastic_net",
      "cohort": "GSE27034",
      "n": 37,
      "auc": 0.7105263157894737,
      "all_metrics_match": true
    },
    {
      "variant": "source_rank",
      "model": "elastic_net",
      "cohort": "GSE198600",
      "n": 11,
      "auc": 0.5333333333333333,
      "all_metrics_match": true
    },
    {
      "variant": "source_rank",
      "model": "elastic_net",
      "cohort": "GSE41571",
      "n": 11,
      "auc": 0.7666666666666666,
      "all_metrics_match": true
    },
    {
      "variant": "source_rank",
      "model": "elastic_net",
      "cohort": "GSE163154",
      "n": 43,
      "auc": 0.4097222222222222,
      "all_metrics_match": true
    },
    {
      "variant": "source_rank",
      "model": "elastic_net",
      "cohort": "GSE21545",
      "subset": "all",
      "n": 126,
      "c_index": 0.5652503793626708,
      "comparable_pairs": 2636,
      "tied_event_censor_pairs_excluded": 0,
      "all_metrics_match": true
    },
    {
      "variant": "source_rank",
      "model": "elastic_net",
      "cohort": "GSE21545",
      "subset": "30_day_landmark",
      "n": 114,
      "c_index": 0.49627174813587405,
      "comparable_pairs": 1207,
      "tied_event_censor_pairs_excluded": 0,
      "all_metrics_match": true
    },
    {
      "variant": "source_rank",
      "model": "linear_SVM",
      "cohort": "GSE111782",
      "n": 18,
      "auc": 0.6296296296296297,
      "all_metrics_match": true
    },
    {
      "variant": "source_rank",
      "model": "linear_SVM",
      "cohort": "GSE27034",
      "n": 37,
      "auc": 0.6257309941520468,
      "all_metrics_match": true
    },
    {
      "variant": "source_rank",
      "model": "linear_SVM",
      "cohort": "GSE198600",
      "n": 11,
      "auc": 0.3333333333333333,
      "all_metrics_match": true
    },
    {
      "variant": "source_rank",
      "model": "linear_SVM",
      "cohort": "GSE41571",
      "n": 11,
      "auc": 0.4,
      "all_metrics_match": true
    },
    {
      "variant": "source_rank",
      "model": "linear_SVM",
      "cohort": "GSE163154",
      "n": 43,
      "auc": 0.24305555555555555,
      "all_metrics_match": true
    },
    {
      "variant": "source_rank",
      "model": "linear_SVM",
      "cohort": "GSE21545",
      "subset": "all",
      "n": 126,
      "c_index": 0.44840667678300455,
      "comparable_pairs": 2636,
      "tied_event_censor_pairs_excluded": 0,
      "all_metrics_match": true
    },
    {
      "variant": "source_rank",
      "model": "linear_SVM",
      "cohort": "GSE21545",
      "subset": "30_day_landmark",
      "n": 114,
      "c_index": 0.36868268434134216,
      "comparable_pairs": 1207,
      "tied_event_censor_pairs_excluded": 0,
      "all_metrics_match": true
    },
    {
      "variant": "source_rank",
      "model": "random_forest",
      "cohort": "GSE111782",
      "n": 18,
      "auc": 0.728395061728395,
      "all_metrics_match": true
    },
    {
      "variant": "source_rank",
      "model": "random_forest",
      "cohort": "GSE27034",
      "n": 37,
      "auc": 0.6052631578947368,
      "all_metrics_match": true
    },
    {
      "variant": "source_rank",
      "model": "random_forest",
      "cohort": "GSE198600",
      "n": 11,
      "auc": 0.36666666666666664,
      "all_metrics_match": true
    },
    {
      "variant": "source_rank",
      "model": "random_forest",
      "cohort": "GSE41571",
      "n": 11,
      "auc": 0.8333333333333334,
      "all_metrics_match": true
    },
    {
      "variant": "source_rank",
      "model": "random_forest",
      "cohort": "GSE163154",
      "n": 43,
      "auc": 0.537037037037037,
      "all_metrics_match": true
    },
    {
      "variant": "source_rank",
      "model": "random_forest",
      "cohort": "GSE21545",
      "subset": "all",
      "n": 126,
      "c_index": 0.5588012139605463,
      "comparable_pairs": 2636,
      "tied_event_censor_pairs_excluded": 0,
      "all_metrics_match": true
    },
    {
      "variant": "source_rank",
      "model": "random_forest",
      "cohort": "GSE21545",
      "subset": "30_day_landmark",
      "n": 114,
      "c_index": 0.4498757249378625,
      "comparable_pairs": 1207,
      "tied_event_censor_pairs_excluded": 0,
      "all_metrics_match": true
    },
    {
      "variant": "source_rank",
      "model": "dummy_prior",
      "cohort": "GSE111782",
      "n": 18,
      "auc": 0.5,
      "all_metrics_match": true
    },
    {
      "variant": "source_rank",
      "model": "dummy_prior",
      "cohort": "GSE27034",
      "n": 37,
      "auc": 0.5,
      "all_metrics_match": true
    },
    {
      "variant": "source_rank",
      "model": "dummy_prior",
      "cohort": "GSE198600",
      "n": 11,
      "auc": 0.5,
      "all_metrics_match": true
    },
    {
      "variant": "source_rank",
      "model": "dummy_prior",
      "cohort": "GSE41571",
      "n": 11,
      "auc": 0.5,
      "all_metrics_match": true
    },
    {
      "variant": "source_rank",
      "model": "dummy_prior",
      "cohort": "GSE163154",
      "n": 43,
      "auc": 0.5,
      "all_metrics_match": true
    },
    {
      "variant": "source_rank",
      "model": "dummy_prior",
      "cohort": "GSE21545",
      "subset": "all",
      "n": 126,
      "c_index": 0.5,
      "comparable_pairs": 2636,
      "tied_event_censor_pairs_excluded": 0,
      "all_metrics_match": true
    },
    {
      "variant": "source_rank",
      "model": "dummy_prior",
      "cohort": "GSE21545",
      "subset": "30_day_landmark",
      "n": 114,
      "c_index": 0.5,
      "comparable_pairs": 1207,
      "tied_event_censor_pairs_excluded": 0,
      "all_metrics_match": true
    },
    {
      "variant": "common_rank",
      "model": "L1_logistic",
      "cohort": "GSE111782",
      "n": 18,
      "auc": 0.5925925925925926,
      "all_metrics_match": true
    },
    {
      "variant": "common_rank",
      "model": "L1_logistic",
      "cohort": "GSE27034",
      "n": 37,
      "auc": 0.5643274853801169,
      "all_metrics_match": true
    },
    {
      "variant": "common_rank",
      "model": "L1_logistic",
      "cohort": "GSE198600",
      "n": 11,
      "auc": 0.4,
      "all_metrics_match": true
    },
    {
      "variant": "common_rank",
      "model": "L1_logistic",
      "cohort": "GSE41571",
      "n": 11,
      "auc": 0.36666666666666664,
      "all_metrics_match": true
    },
    {
      "variant": "common_rank",
      "model": "L1_logistic",
      "cohort": "GSE163154",
      "n": 43,
      "auc": 0.18055555555555555,
      "all_metrics_match": true
    },
    {
      "variant": "common_rank",
      "model": "L1_logistic",
      "cohort": "GSE21545",
      "subset": "all",
      "n": 126,
      "c_index": 0.48937784522003036,
      "comparable_pairs": 2636,
      "tied_event_censor_pairs_excluded": 0,
      "all_metrics_match": true
    },
    {
      "variant": "common_rank",
      "model": "L1_logistic",
      "cohort": "GSE21545",
      "subset": "30_day_landmark",
      "n": 114,
      "c_index": 0.40513670256835127,
      "comparable_pairs": 1207,
      "tied_event_censor_pairs_excluded": 0,
      "all_metrics_match": true
    },
    {
      "variant": "source_log",
      "model": "L1_logistic",
      "cohort": "GSE111782",
      "n": 18,
      "auc": 0.7283950617283951,
      "all_metrics_match": true
    },
    {
      "variant": "source_log",
      "model": "L1_logistic",
      "cohort": "GSE27034",
      "n": 37,
      "auc": 0.6666666666666667,
      "all_metrics_match": true
    },
    {
      "variant": "source_log",
      "model": "L1_logistic",
      "cohort": "GSE198600",
      "n": 11,
      "auc": 0.7000000000000001,
      "all_metrics_match": true
    },
    {
      "variant": "source_log",
      "model": "L1_logistic",
      "cohort": "GSE41571",
      "n": 11,
      "auc": 0.7666666666666666,
      "all_metrics_match": true
    },
    {
      "variant": "source_log",
      "model": "L1_logistic",
      "cohort": "GSE163154",
      "n": 43,
      "auc": 0.5347222222222222,
      "all_metrics_match": true
    },
    {
      "variant": "source_log",
      "model": "L1_logistic",
      "cohort": "GSE21545",
      "subset": "all",
      "n": 126,
      "c_index": 0.5876327769347496,
      "comparable_pairs": 2636,
      "tied_event_censor_pairs_excluded": 0,
      "all_metrics_match": true
    },
    {
      "variant": "source_log",
      "model": "L1_logistic",
      "cohort": "GSE21545",
      "subset": "30_day_landmark",
      "n": 114,
      "c_index": 0.5327257663628832,
      "comparable_pairs": 1207,
      "tied_event_censor_pairs_excluded": 0,
      "all_metrics_match": true
    }
  ],
  "GSE41571_source_rank_L1": {
    "n": 11,
    "auroc": 1.0,
    "score_min": 0.27177487200093975,
    "score_max": 0.5736294619994876,
    "at_05_sensitivity": 0.2,
    "at_05_specificity": 1.0,
    "case_min": 0.4110374428946586,
    "control_max": 0.39299488418819656
  },
  "source_run_summary_rows": 59,
  "reporting_audit_rows": 61
}
```
