## Supplementary Data 1: analysis code, provenance and complete outputs for "Cross study transfer of vascular transcriptomic classifiers in seven public cohorts": independent_data_review.json

```
{
  "review_status": "COMPLETED: independent data, nested-code, final61row results, frozen predictions, permutation and provenance audit passed subject to stated scientific limitations.",
  "review_scope": "Initial cohort metadata were audited before inspecting extension-model outcomes; the completed review independently recomputed the saved final metrics, folds and predictions.",
  "cohort_counts_negative_positive": {
    "GSE98278": [
      31,
      17
    ],
    "GSE111782": [
      9,
      9
    ],
    "GSE198600": [
      5,
      6
    ],
    "GSE27034": [
      18,
      19
    ],
    "GSE41571": [
      6,
      5
    ],
    "GSE21545": [
      101,
      25
    ],
    "GSE163154": [
      16,
      27
    ]
  },
  "data_checks_passed": [
    "Direct label derivation from phenotype metadata reproduces all three extension sample tables exactly.",
    "No exact GSM reuse among seven accessions.",
    "GSE21545 retained126 distinct explicit donor IDs; paired97PBMC excluded.",
    "GSE21545 event and followup_days exactly match source TRUE/FALSE and ischemic time fields.",
    "All extension expression columns match sample metadata order; unique gene rows and finite values.",
    "GSE198600 cached FPKM independently reconstructed by raw archive GSM filename and matches all11 columns to1e-12."
  ],
  "source_diameter_table": {
    "stable_intermediate": 15,
    "stable_large": 7,
    "stable_unknown": 9,
    "ruptured_intermediate": 0,
    "ruptured_large": 9,
    "ruptured_unknown": 8
  },
  "citations": [
    {
      "pmid": "23122912",
      "title": "Increased expression of fatty acid binding protein 4 and leptin in resident macrophages characterises atherosclerotic plaque rupture.",
      "authors": [
        "K Lee",
        "M Santibanez-Koref",
        "T Polvikoski",
        "D Birchall",
        "A D Mendelow",
        "B Keavney"
      ],
      "journal": "Atherosclerosis",
      "year": "2013",
      "volume": "226",
      "issue": "1",
      "pages": "74-81",
      "doi": "10.1016/j.atherosclerosis.2012.09.037"
    },
    {
      "pmid": "22371308",
      "title": "Prediction of ischemic events on the basis of transcriptomic and genomic profiling in patients undergoing carotid endarterectomy.",
      "authors": [
        "Lasse Folkersen",
        "Jonas Persson",
        "Johan Ekstrand",
        "Hanna E Agardh",
        "Göran K Hansson",
        "Anders Gabrielsen",
        "Ulf Hedin",
        "Gabrielle Paulsson-Berne"
      ],
      "journal": "Molecular medicine (Cambridge, Mass.)",
      "year": "2012",
      "volume": "18",
      "issue": "1",
      "pages": "669-75",
      "doi": "10.2119/molmed.2011.00479"
    },
    {
      "pmid": "34185408",
      "title": "Integrative multiomics analysis of human atherosclerosis reveals a serum response factor-driven network associated with intraplaque hemorrhage.",
      "authors": [
        "Han Jin",
        "Pieter Goossens",
        "Peter Juhasz",
        "Wouter Eijgelaar",
        "Marco Manca",
        "Joël M H Karel",
        "Evgueni Smirnov",
        "Cornelis J J M Sikkink",
        "Barend M E Mees",
        "Olivia Waring",
        "Kim van Kuijk",
        "Gregorio E Fazzi",
        "Marion J J Gijbels",
        "Martina Kutmon",
        "Chris T A Evelo",
        "Ulf Hedin",
        "Mat J A P Daemen",
        "Judith C Sluimer",
        "Ljubica Matic",
        "Erik A L Biessen"
      ],
      "journal": "Clinical and translational medicine",
      "year": "2021",
      "volume": "11",
      "issue": "6",
      "pages": "e458",
      "doi": "10.1002/ctm2.458"
    }
  ],
  "code_review": {
    "status": "PASS after metadata/reporting corrections and full rerun; final hashes verified",
    "file": "benchmark_revision.py",
    "sha256_reviewed": "e31c94aa3ac9de6585c5d3cfe6fae01de8a8fa6e05ce7426020885d39d285be0",
    "checks_passed": [
      "Primary source-rank vocabulary uses source genes only. External labels never enter fitting, selection, scaling, or hyperparameter tuning.",
      "Per-sample rank transform is sample-local; no batch correction from held-out or external outcome groups.",
      "Median imputation, variance shortlist5000, ANOVA feature selection25/100 and StandardScaler are inside GridSearchCV Pipeline. Inner3folds are nested inside outer4foldsx3repeats.",
      "Independent24sample synthetic execution confirms outertrain/testdisjoint and every sample in test3times. Transform on all-missing holdout uses preserved training medians without refitting.",
      "All predefined models/variants retained in source and external tables; no code chooses model from external performance.",
      "Fixed baseline permutation repeats whole fit/select pipeline and uses same repeatedCV rule as observed fixed statistic; explicitly not a test of tuned model.",
      "GSE163154 CI disabled. GSE21545 uses C-index only; binary AUROC/AUPRC/Brier omitted; bootstrap is one entry per explicit donor.",
      "Thirty-day landmark masks followup>30 and subtracts30 from times;13events/114donors.",
      "C-index direct known cases pass1,0,.5; early censored observations do not generate comparable pairs.",
      "No event-censor equal-time pairs in BiKE. Event-event ties excluded under strict event-time convention.",
      "Engine strict_map matches cohort_extension exact GPL570 andGPL6104 dictionaries (zero key/value differences)."
    ],
    "required_corrections": [],
    "nonblocking_notes": [
      "Source and most cohorts lack public donor IDs: stratified sample CV is not verified donor-level CV.",
      "Conditional score bootstrap excludes fitting/model-selection variation and OOF dependence; do not describe as full uncertainty.",
      "Within-size nested sensitivity does not estimate a diameter-adjusted causal rupture signal."
    ]
  },
  "production_result_review": {
    "status": "PASS: all61final metric rows, all108folds, conditional intervals/suppression and both added subgroup evaluations independently verified",
    "n_metrics": 61,
    "n_nested_folds": 108,
    "method": "AUROC/AP/Brier sklearn from full-precision saved predictions; C manually enumerated uncensored-earlier pairs; C bootstrap via independent pair-weight counts; AUC bootstrap via Wilcoxon rank sum. Tolerance1e-12.",
    "csv_reader_requirement": "float_precision=round_trip avoids merging near-tied RF probabilities",
    "metric_records": [
      {
        "variant": "source_rank",
        "model": "L1_logistic",
        "cohort": "GSE98278",
        "subset": "all",
        "n": 48,
        "auroc": 0.9468690702087286,
        "auprc": 0.915045205912079,
        "ci": [
          0.8690702087286527,
          0.9962049335863378
        ],
        "reported_ci_suppressed": false
      },
      {
        "variant": "source_rank",
        "model": "L1_logistic",
        "cohort": "GSE111782",
        "subset": "all",
        "n": 18,
        "auroc": 0.7530864197530864,
        "auprc": 0.781045751633987,
        "ci": [
          0.49382716049382713,
          0.9629629629629629
        ],
        "reported_ci_suppressed": false
      },
      {
        "variant": "source_rank",
        "model": "L1_logistic",
        "cohort": "GSE27034",
        "subset": "all",
        "n": 37,
        "auroc": 0.6929824561403508,
        "auprc": 0.6831473351210194,
        "ci": [
          0.5232456140350877,
          0.8538742690058475
        ],
        "reported_ci_suppressed": false
      },
      {
        "variant": "source_rank",
        "model": "L1_logistic",
        "cohort": "GSE198600",
        "subset": "all",
        "n": 11,
        "auroc": 0.6666666666666666,
        "auprc": 0.6718253968253968,
        "ci": [
          0.3,
          1.0
        ],
        "reported_ci_suppressed": false
      },
      {
        "variant": "source_rank",
        "model": "L1_logistic",
        "cohort": "GSE41571",
        "subset": "all",
        "n": 11,
        "auroc": 1.0,
        "auprc": 1.0,
        "ci": [
          1.0,
          1.0
        ],
        "reported_ci_suppressed": true
      },
      {
        "variant": "source_rank",
        "model": "L1_logistic",
        "cohort": "GSE163154",
        "subset": "all",
        "n": 43,
        "auroc": 0.5046296296296297,
        "auprc": 0.6998071882279431,
        "reported_ci_suppressed": false
      },
      {
        "variant": "source_rank",
        "model": "L1_logistic",
        "cohort": "GSE21545",
        "subset": "all",
        "n": 126,
        "harrell_c": 0.5652503793626708,
        "comparable_pairs": 2636,
        "ci": [
          0.4444293968941856,
          0.6783520517589585
        ],
        "reported_ci_suppressed": false
      },
      {
        "variant": "source_rank",
        "model": "L1_logistic",
        "cohort": "GSE21545",
        "subset": "30_day_landmark",
        "n": 114,
        "harrell_c": 0.5236122618061309,
        "comparable_pairs": 1207,
        "ci": [
          0.33949386573831347,
          0.7212201171220247
        ],
        "reported_ci_suppressed": false
      },
      {
        "variant": "source_rank",
        "model": "elastic_net",
        "cohort": "GSE98278",
        "subset": "all",
        "n": 48,
        "auroc": 0.9487666034155597,
        "auprc": 0.8973294199072744,
        "ci": [
          0.872865275142315,
          0.9981024667931688
        ],
        "reported_ci_suppressed": false
      },
      {
        "variant": "source_rank",
        "model": "elastic_net",
        "cohort": "GSE111782",
        "subset": "all",
        "n": 18,
        "auroc": 0.7037037037037037,
        "auprc": 0.7709046581595602,
        "ci": [
          0.41975308641975306,
          0.9382716049382716
        ],
        "reported_ci_suppressed": false
      },
      {
        "variant": "source_rank",
        "model": "elastic_net",
        "cohort": "GSE27034",
        "subset": "all",
        "n": 37,
        "auroc": 0.7105263157894737,
        "auprc": 0.722955700714182,
        "ci": [
          0.543859649122807,
          0.8742690058479532
        ],
        "reported_ci_suppressed": false
      },
      {
        "variant": "source_rank",
        "model": "elastic_net",
        "cohort": "GSE198600",
        "subset": "all",
        "n": 11,
        "auroc": 0.5333333333333333,
        "auprc": 0.627020202020202,
        "ci": [
          0.16666666666666666,
          1.0
        ],
        "reported_ci_suppressed": false
      },
      {
        "variant": "source_rank",
        "model": "elastic_net",
        "cohort": "GSE41571",
        "subset": "all",
        "n": 11,
        "auroc": 0.7666666666666666,
        "auprc": 0.7892857142857141,
        "ci": [
          0.43333333333333335,
          1.0
        ],
        "reported_ci_suppressed": false
      },
      {
        "variant": "source_rank",
        "model": "elastic_net",
        "cohort": "GSE163154",
        "subset": "all",
        "n": 43,
        "auroc": 0.4097222222222222,
        "auprc": 0.588195131087171,
        "reported_ci_suppressed": false
      },
      {
        "variant": "source_rank",
        "model": "elastic_net",
        "cohort": "GSE21545",
        "subset": "all",
        "n": 126,
        "harrell_c": 0.5652503793626708,
        "comparable_pairs": 2636,
        "ci": [
          0.44167290767770234,
          0.6799435110113927
        ],
        "reported_ci_suppressed": false
      },
      {
        "variant": "source_rank",
        "model": "elastic_net",
        "cohort": "GSE21545",
        "subset": "30_day_landmark",
        "n": 114,
        "harrell_c": 0.49627174813587405,
        "comparable_pairs": 1207,
        "ci": [
          0.2854621819480944,
          0.7171250369058162
        ],
        "reported_ci_suppressed": false
      },
      {
        "variant": "source_rank",
        "model": "linear_SVM",
        "cohort": "GSE98278",
        "subset": "all",
        "n": 48,
        "auroc": 0.9184060721062619,
        "auprc": 0.8441395090213847,
        "ci": [
          0.825426944971537,
          0.9829222011385199
        ],
        "reported_ci_suppressed": false
      },
      {
        "variant": "source_rank",
        "model": "linear_SVM",
        "cohort": "GSE111782",
        "subset": "all",
        "n": 18,
        "auroc": 0.6296296296296297,
        "auprc": 0.7288105413105415,
        "ci": [
          0.3333333333333333,
          0.8765432098765432
        ],
        "reported_ci_suppressed": false
      },
      {
        "variant": "source_rank",
        "model": "linear_SVM",
        "cohort": "GSE27034",
        "subset": "all",
        "n": 37,
        "auroc": 0.6257309941520468,
        "auprc": 0.5971608450119937,
        "ci": [
          0.43567251461988304,
          0.8070175438596491
        ],
        "reported_ci_suppressed": false
      },
      {
        "variant": "source_rank",
        "model": "linear_SVM",
        "cohort": "GSE198600",
        "subset": "all",
        "n": 11,
        "auroc": 0.3333333333333333,
        "auprc": 0.5075757575757576,
        "ci": [
          0.03333333333333333,
          0.6666666666666666
        ],
        "reported_ci_suppressed": false
      },
      {
        "variant": "source_rank",
        "model": "linear_SVM",
        "cohort": "GSE41571",
        "subset": "all",
        "n": 11,
        "auroc": 0.4,
        "auprc": 0.4881313131313131,
        "ci": [
          0.03333333333333333,
          0.8
        ],
        "reported_ci_suppressed": false
      },
      {
        "variant": "source_rank",
        "model": "linear_SVM",
        "cohort": "GSE163154",
        "subset": "all",
        "n": 43,
        "auroc": 0.24305555555555555,
        "auprc": 0.4913698410171322,
        "reported_ci_suppressed": false
      },
      {
        "variant": "source_rank",
        "model": "linear_SVM",
        "cohort": "GSE21545",
        "subset": "all",
        "n": 126,
        "harrell_c": 0.44840667678300455,
        "comparable_pairs": 2636,
        "ci": [
          0.3429823257404038,
          0.5507083712472917
        ],
        "reported_ci_suppressed": false
      },
      {
        "variant": "source_rank",
        "model": "linear_SVM",
        "cohort": "GSE21545",
        "subset": "30_day_landmark",
        "n": 114,
        "harrell_c": 0.36868268434134216,
        "comparable_pairs": 1207,
        "ci": [
          0.21737401676895152,
          0.5377550691575785
        ],
        "reported_ci_suppressed": false
      },
      {
        "variant": "source_rank",
        "model": "random_forest",
        "cohort": "GSE98278",
        "subset": "all",
        "n": 48,
        "auroc": 0.9108159392789374,
        "auprc": 0.7727465169074166,
        "ci": [
          0.8120967741935484,
          0.9810246679316889
        ],
        "reported_ci_suppressed": false
      },
      {
        "variant": "source_rank",
        "model": "random_forest",
        "cohort": "GSE111782",
        "subset": "all",
        "n": 18,
        "auroc": 0.728395061728395,
        "auprc": 0.8161375661375663,
        "ci": [
          0.4567901234567901,
          0.9506172839506173
        ],
        "reported_ci_suppressed": false
      },
      {
        "variant": "source_rank",
        "model": "random_forest",
        "cohort": "GSE27034",
        "subset": "all",
        "n": 37,
        "auroc": 0.6052631578947368,
        "auprc": 0.6022300764510804,
        "ci": [
          0.4269005847953216,
          0.7894736842105263
        ],
        "reported_ci_suppressed": false
      },
      {
        "variant": "source_rank",
        "model": "random_forest",
        "cohort": "GSE198600",
        "subset": "all",
        "n": 11,
        "auroc": 0.36666666666666664,
        "auprc": 0.5427609427609428,
        "ci": [
          0.06666666666666667,
          0.7333333333333333
        ],
        "reported_ci_suppressed": false
      },
      {
        "variant": "source_rank",
        "model": "random_forest",
        "cohort": "GSE41571",
        "subset": "all",
        "n": 11,
        "auroc": 0.8333333333333334,
        "auprc": 0.8711111111111112,
        "ci": [
          0.5,
          1.0
        ],
        "reported_ci_suppressed": false
      },
      {
        "variant": "source_rank",
        "model": "random_forest",
        "cohort": "GSE163154",
        "subset": "all",
        "n": 43,
        "auroc": 0.537037037037037,
        "auprc": 0.6949105971253837,
        "reported_ci_suppressed": false
      },
      {
        "variant": "source_rank",
        "model": "random_forest",
        "cohort": "GSE21545",
        "subset": "all",
        "n": 126,
        "harrell_c": 0.5588012139605463,
        "comparable_pairs": 2636,
        "ci": [
          0.4319233206119911,
          0.6756416935046885
        ],
        "reported_ci_suppressed": false
      },
      {
        "variant": "source_rank",
        "model": "random_forest",
        "cohort": "GSE21545",
        "subset": "30_day_landmark",
        "n": 114,
        "harrell_c": 0.4498757249378625,
        "comparable_pairs": 1207,
        "ci": [
          0.26032078499759903,
          0.6519114262505923
        ],
        "reported_ci_suppressed": false
      },
      {
        "variant": "source_rank",
        "model": "dummy_prior",
        "cohort": "GSE98278",
        "subset": "all",
        "n": 48,
        "auroc": 0.4259962049335863,
        "auprc": 0.3214285714285714,
        "ci": [
          0.2685009487666034,
          0.587333965844402
        ],
        "reported_ci_suppressed": false
      },
      {
        "variant": "source_rank",
        "model": "dummy_prior",
        "cohort": "GSE111782",
        "subset": "all",
        "n": 18,
        "auroc": 0.5,
        "auprc": 0.5,
        "ci": [
          0.5,
          0.5
        ],
        "reported_ci_suppressed": true
      },
      {
        "variant": "source_rank",
        "model": "dummy_prior",
        "cohort": "GSE27034",
        "subset": "all",
        "n": 37,
        "auroc": 0.5,
        "auprc": 0.5135135135135135,
        "ci": [
          0.5,
          0.5
        ],
        "reported_ci_suppressed": true
      },
      {
        "variant": "source_rank",
        "model": "dummy_prior",
        "cohort": "GSE198600",
        "subset": "all",
        "n": 11,
        "auroc": 0.5,
        "auprc": 0.5454545454545454,
        "ci": [
          0.5,
          0.5
        ],
        "reported_ci_suppressed": true
      },
      {
        "variant": "source_rank",
        "model": "dummy_prior",
        "cohort": "GSE41571",
        "subset": "all",
        "n": 11,
        "auroc": 0.5,
        "auprc": 0.45454545454545453,
        "ci": [
          0.5,
          0.5
        ],
        "reported_ci_suppressed": true
      },
      {
        "variant": "source_rank",
        "model": "dummy_prior",
        "cohort": "GSE163154",
        "subset": "all",
        "n": 43,
        "auroc": 0.5,
        "auprc": 0.627906976744186,
        "reported_ci_suppressed": false
      },
      {
        "variant": "source_rank",
        "model": "dummy_prior",
        "cohort": "GSE21545",
        "subset": "all",
        "n": 126,
        "harrell_c": 0.5,
        "comparable_pairs": 2636,
        "ci": [
          0.5,
          0.5
        ],
        "reported_ci_suppressed": false
      },
      {
        "variant": "source_rank",
        "model": "dummy_prior",
        "cohort": "GSE21545",
        "subset": "30_day_landmark",
        "n": 114,
        "harrell_c": 0.5,
        "comparable_pairs": 1207,
        "ci": [
          0.5,
          0.5
        ],
        "reported_ci_suppressed": false
      },
      {
        "variant": "common_rank",
        "model": "L1_logistic",
        "cohort": "GSE98278",
        "subset": "all",
        "n": 48,
        "auroc": 0.9563567362428842,
        "auprc": 0.9108448260697396,
        "ci": [
          0.8918406072106262,
          0.9981024667931688
        ],
        "reported_ci_suppressed": false
      },
      {
        "variant": "common_rank",
        "model": "L1_logistic",
        "cohort": "GSE111782",
        "subset": "all",
        "n": 18,
        "auroc": 0.5925925925925926,
        "auprc": 0.668672839506173,
        "ci": [
          0.30864197530864196,
          0.8518518518518519
        ],
        "reported_ci_suppressed": false
      },
      {
        "variant": "common_rank",
        "model": "L1_logistic",
        "cohort": "GSE27034",
        "subset": "all",
        "n": 37,
        "auroc": 0.5643274853801169,
        "auprc": 0.5381885166978099,
        "ci": [
          0.38011695906432746,
          0.7573099415204678
        ],
        "reported_ci_suppressed": false
      },
      {
        "variant": "common_rank",
        "model": "L1_logistic",
        "cohort": "GSE198600",
        "subset": "all",
        "n": 11,
        "auroc": 0.4,
        "auprc": 0.6649831649831649,
        "ci": [
          0.03333333333333333,
          0.7666666666666667
        ],
        "reported_ci_suppressed": false
      },
      {
        "variant": "common_rank",
        "model": "L1_logistic",
        "cohort": "GSE41571",
        "subset": "all",
        "n": 11,
        "auroc": 0.36666666666666664,
        "auprc": 0.5459090909090909,
        "ci": [
          0.0,
          0.7666666666666667
        ],
        "reported_ci_suppressed": false
      },
      {
        "variant": "common_rank",
        "model": "L1_logistic",
        "cohort": "GSE163154",
        "subset": "all",
        "n": 43,
        "auroc": 0.18055555555555555,
        "auprc": 0.4689892709301905,
        "reported_ci_suppressed": false
      },
      {
        "variant": "common_rank",
        "model": "L1_logistic",
        "cohort": "GSE21545",
        "subset": "all",
        "n": 126,
        "harrell_c": 0.48937784522003036,
        "comparable_pairs": 2636,
        "ci": [
          0.36127594270681085,
          0.6124387102875201
        ],
        "reported_ci_suppressed": false
      },
      {
        "variant": "common_rank",
        "model": "L1_logistic",
        "cohort": "GSE21545",
        "subset": "30_day_landmark",
        "n": 114,
        "harrell_c": 0.40513670256835127,
        "comparable_pairs": 1207,
        "ci": [
          0.24825811711668505,
          0.5795366388880135
        ],
        "reported_ci_suppressed": false
      },
      {
        "variant": "source_log",
        "model": "L1_logistic",
        "cohort": "GSE98278",
        "subset": "all",
        "n": 48,
        "auroc": 0.8709677419354839,
        "auprc": 0.6893667327780202,
        "ci": [
          0.7571157495256167,
          0.9620493358633776
        ],
        "reported_ci_suppressed": false
      },
      {
        "variant": "source_log",
        "model": "L1_logistic",
        "cohort": "GSE111782",
        "subset": "all",
        "n": 18,
        "auroc": 0.7283950617283951,
        "auprc": 0.78335121668455,
        "ci": [
          0.4567901234567901,
          0.9382716049382716
        ],
        "reported_ci_suppressed": false
      },
      {
        "variant": "source_log",
        "model": "L1_logistic",
        "cohort": "GSE27034",
        "subset": "all",
        "n": 37,
        "auroc": 0.6666666666666667,
        "auprc": 0.7019316615556634,
        "ci": [
          0.5,
          0.8391812865497076
        ],
        "reported_ci_suppressed": false
      },
      {
        "variant": "source_log",
        "model": "L1_logistic",
        "cohort": "GSE198600",
        "subset": "all",
        "n": 11,
        "auroc": 0.7000000000000001,
        "auprc": 0.6916666666666668,
        "ci": [
          0.3333333333333333,
          1.0
        ],
        "reported_ci_suppressed": false
      },
      {
        "variant": "source_log",
        "model": "L1_logistic",
        "cohort": "GSE41571",
        "subset": "all",
        "n": 11,
        "auroc": 0.7666666666666666,
        "auprc": 0.7944444444444445,
        "ci": [
          0.4,
          1.0
        ],
        "reported_ci_suppressed": false
      },
      {
        "variant": "source_log",
        "model": "L1_logistic",
        "cohort": "GSE163154",
        "subset": "all",
        "n": 43,
        "auroc": 0.5347222222222222,
        "auprc": 0.7056778780638555,
        "reported_ci_suppressed": false
      },
      {
        "variant": "source_log",
        "model": "L1_logistic",
        "cohort": "GSE21545",
        "subset": "all",
        "n": 126,
        "harrell_c": 0.5876327769347496,
        "comparable_pairs": 2636,
        "ci": [
          0.46687333677033277,
          0.6963154602707426
        ],
        "reported_ci_suppressed": false
      },
      {
        "variant": "source_log",
        "model": "L1_logistic",
        "cohort": "GSE21545",
        "subset": "30_day_landmark",
        "n": 114,
        "harrell_c": 0.5327257663628832,
        "comparable_pairs": 1207,
        "ci": [
          0.35585778769890264,
          0.7191027621722846
        ],
        "reported_ci_suppressed": false
      },
      {
        "variant": "source_rank",
        "model": "L1_logistic",
        "cohort": "GSE98278",
        "subset": "diameter_large",
        "n": 16,
        "auroc": 0.24603174603174605,
        "auprc": 0.4494655036321703,
        "ci": [
          0.031746031746031744,
          0.5079365079365079
        ],
        "reported_ci_suppressed": false
      },
      {
        "variant": "source_rank",
        "model": "L1_logistic",
        "cohort": "GSE98278",
        "subset": "diameter_unknown",
        "n": 17,
        "auroc": 0.875,
        "auprc": 0.8388888888888889,
        "ci": [
          0.6666666666666666,
          1.0
        ],
        "reported_ci_suppressed": false
      },
      {
        "variant": "size_category_only",
        "model": "L2_logistic_fixed_C1",
        "cohort": "GSE98278",
        "subset": "all",
        "n": 48,
        "auroc": 0.6726755218216319,
        "auprc": 0.447117086472888,
        "ci": [
          0.5142077798861481,
          0.8112191650853888
        ],
        "reported_ci_suppressed": false
      },
      {
        "variant": "source_rank",
        "model": "L1_logistic",
        "cohort": "GSE98278",
        "subset": "full_source_oof_within_large",
        "n": 16,
        "auroc": 0.9206349206349206,
        "auprc": 0.9603174603174602,
        "ci": [
          0.7619047619047619,
          1.0
        ],
        "reported_ci_suppressed": false
      },
      {
        "variant": "source_rank",
        "model": "L1_logistic",
        "cohort": "GSE98278",
        "subset": "full_source_oof_within_unknown",
        "n": 17,
        "auroc": 0.9027777777777778,
        "auprc": 0.883531746031746,
        "ci": [
          0.7083333333333334,
          1.0
        ],
        "reported_ci_suppressed": false
      }
    ],
    "degenerate_conditional_bootstrap_intervals": [
      {
        "variant": "source_rank",
        "model": "L1_logistic",
        "cohort": "GSE41571",
        "subset": "all",
        "n": 11,
        "auroc": 1.0,
        "auprc": 1.0,
        "ci": [
          1.0,
          1.0
        ],
        "interpretation": "conditional resampling cannot quantify uncertainty beyond observed ranking"
      },
      {
        "variant": "source_rank",
        "model": "dummy_prior",
        "cohort": "GSE111782",
        "subset": "all",
        "n": 18,
        "auroc": 0.5,
        "auprc": 0.5,
        "ci": [
          0.5,
          0.5
        ],
        "interpretation": "conditional resampling cannot quantify uncertainty beyond observed ranking"
      },
      {
        "variant": "source_rank",
        "model": "dummy_prior",
        "cohort": "GSE27034",
        "subset": "all",
        "n": 37,
        "auroc": 0.5,
        "auprc": 0.5135135135135135,
        "ci": [
          0.5,
          0.5
        ],
        "interpretation": "conditional resampling cannot quantify uncertainty beyond observed ranking"
      },
      {
        "variant": "source_rank",
        "model": "dummy_prior",
        "cohort": "GSE198600",
        "subset": "all",
        "n": 11,
        "auroc": 0.5,
        "auprc": 0.5454545454545454,
        "ci": [
          0.5,
          0.5
        ],
        "interpretation": "conditional resampling cannot quantify uncertainty beyond observed ranking"
      },
      {
        "variant": "source_rank",
        "model": "dummy_prior",
        "cohort": "GSE41571",
        "subset": "all",
        "n": 11,
        "auroc": 0.5,
        "auprc": 0.45454545454545453,
        "ci": [
          0.5,
          0.5
        ],
        "interpretation": "conditional resampling cannot quantify uncertainty beyond observed ranking"
      }
    ],
    "metrics_sha256_reviewed": "d3cb046942d5d8b2242d4670c1028b7f95f5d00bfa0d64bf51687ed320fd58d4",
    "predictions_sha256_reviewed": "5f43863a987285e1b3333441db25b4d39fc058b66436bc459e7ba5ce92f6175c"
  },
  "frozen_prediction_reproduction": {
    "status": "pass",
    "independent_preprocessing": "pandas within-sample ranks from raw/deposited gene-level inputs; saved training-only pipeline transforms/estimators then applied",
    "n_model_cohort_combinations": 42,
    "checks": [
      {
        "variant": "common_rank",
        "model": "L1_logistic",
        "cohort": "GSE111782",
        "n": 18,
        "max_absolute_score_difference": 0.0,
        "n_selected": 100,
        "n_active_nonzero_linear_coefficients": 14,
        "n_active_linear_genes_absent": 0
      },
      {
        "variant": "common_rank",
        "model": "L1_logistic",
        "cohort": "GSE27034",
        "n": 37,
        "max_absolute_score_difference": 0.0,
        "n_selected": 100,
        "n_active_nonzero_linear_coefficients": 14,
        "n_active_linear_genes_absent": 0
      },
      {
        "variant": "common_rank",
        "model": "L1_logistic",
        "cohort": "GSE198600",
        "n": 11,
        "max_absolute_score_difference": 0.0,
        "n_selected": 100,
        "n_active_nonzero_linear_coefficients": 14,
        "n_active_linear_genes_absent": 0
      },
      {
        "variant": "common_rank",
        "model": "L1_logistic",
        "cohort": "GSE41571",
        "n": 11,
        "max_absolute_score_difference": 0.0,
        "n_selected": 100,
        "n_active_nonzero_linear_coefficients": 14,
        "n_active_linear_genes_absent": 0
      },
      {
        "variant": "common_rank",
        "model": "L1_logistic",
        "cohort": "GSE163154",
        "n": 43,
        "max_absolute_score_difference": 0.0,
        "n_selected": 100,
        "n_active_nonzero_linear_coefficients": 14,
        "n_active_linear_genes_absent": 1
      },
      {
        "variant": "common_rank",
        "model": "L1_logistic",
        "cohort": "GSE21545",
        "n": 126,
        "max_absolute_score_difference": 0.0,
        "n_selected": 100,
        "n_active_nonzero_linear_coefficients": 14,
        "n_active_linear_genes_absent": 0
      },
      {
        "variant": "source_log",
        "model": "L1_logistic",
        "cohort": "GSE111782",
        "n": 18,
        "max_absolute_score_difference": 0.0,
        "n_selected": 100,
        "n_active_nonzero_linear_coefficients": 21,
        "n_active_linear_genes_absent": 9
      },
      {
        "variant": "source_log",
        "model": "L1_logistic",
        "cohort": "GSE27034",
        "n": 37,
        "max_absolute_score_difference": 0.0,
        "n_selected": 100,
        "n_active_nonzero_linear_coefficients": 21,
        "n_active_linear_genes_absent": 3
      },
      {
        "variant": "source_log",
        "model": "L1_logistic",
        "cohort": "GSE198600",
        "n": 11,
        "max_absolute_score_difference": 0.0,
        "n_selected": 100,
        "n_active_nonzero_linear_coefficients": 21,
        "n_active_linear_genes_absent": 0
      },
      {
        "variant": "source_log",
        "model": "L1_logistic",
        "cohort": "GSE41571",
        "n": 11,
        "max_absolute_score_difference": 0.0,
        "n_selected": 100,
        "n_active_nonzero_linear_coefficients": 21,
        "n_active_linear_genes_absent": 3
      },
      {
        "variant": "source_log",
        "model": "L1_logistic",
        "cohort": "GSE163154",
        "n": 43,
        "max_absolute_score_difference": 0.0,
        "n_selected": 100,
        "n_active_nonzero_linear_coefficients": 21,
        "n_active_linear_genes_absent": 5
      },
      {
        "variant": "source_log",
        "model": "L1_logistic",
        "cohort": "GSE21545",
        "n": 126,
        "max_absolute_score_difference": 0.0,
        "n_selected": 100,
        "n_active_nonzero_linear_coefficients": 21,
        "n_active_linear_genes_absent": 3
      },
      {
        "variant": "source_rank",
        "model": "dummy_prior",
        "cohort": "GSE111782",
        "n": 18,
        "max_absolute_score_difference": 0.0,
        "n_selected": 0,
        "n_active_nonzero_linear_coefficients": 0,
        "n_active_linear_genes_absent": 0
      },
      {
        "variant": "source_rank",
        "model": "dummy_prior",
        "cohort": "GSE27034",
        "n": 37,
        "max_absolute_score_difference": 0.0,
        "n_selected": 0,
        "n_active_nonzero_linear_coefficients": 0,
        "n_active_linear_genes_absent": 0
      },
      {
        "variant": "source_rank",
        "model": "dummy_prior",
        "cohort": "GSE198600",
        "n": 11,
        "max_absolute_score_difference": 0.0,
        "n_selected": 0,
        "n_active_nonzero_linear_coefficients": 0,
        "n_active_linear_genes_absent": 0
      },
      {
        "variant": "source_rank",
        "model": "dummy_prior",
        "cohort": "GSE41571",
        "n": 11,
        "max_absolute_score_difference": 0.0,
        "n_selected": 0,
        "n_active_nonzero_linear_coefficients": 0,
        "n_active_linear_genes_absent": 0
      },
      {
        "variant": "source_rank",
        "model": "dummy_prior",
        "cohort": "GSE163154",
        "n": 43,
        "max_absolute_score_difference": 0.0,
        "n_selected": 0,
        "n_active_nonzero_linear_coefficients": 0,
        "n_active_linear_genes_absent": 0
      },
      {
        "variant": "source_rank",
        "model": "dummy_prior",
        "cohort": "GSE21545",
        "n": 126,
        "max_absolute_score_difference": 0.0,
        "n_selected": 0,
        "n_active_nonzero_linear_coefficients": 0,
        "n_active_linear_genes_absent": 0
      },
      {
        "variant": "source_rank",
        "model": "elastic_net",
        "cohort": "GSE111782",
        "n": 18,
        "max_absolute_score_difference": 0.0,
        "n_selected": 100,
        "n_active_nonzero_linear_coefficients": 22,
        "n_active_linear_genes_absent": 10
      },
      {
        "variant": "source_rank",
        "model": "elastic_net",
        "cohort": "GSE27034",
        "n": 37,
        "max_absolute_score_difference": 0.0,
        "n_selected": 100,
        "n_active_nonzero_linear_coefficients": 22,
        "n_active_linear_genes_absent": 3
      },
      {
        "variant": "source_rank",
        "model": "elastic_net",
        "cohort": "GSE198600",
        "n": 11,
        "max_absolute_score_difference": 0.0,
        "n_selected": 100,
        "n_active_nonzero_linear_coefficients": 22,
        "n_active_linear_genes_absent": 1
      },
      {
        "variant": "source_rank",
        "model": "elastic_net",
        "cohort": "GSE41571",
        "n": 11,
        "max_absolute_score_difference": 0.0,
        "n_selected": 100,
        "n_active_nonzero_linear_coefficients": 22,
        "n_active_linear_genes_absent": 3
      },
      {
        "variant": "source_rank",
        "model": "elastic_net",
        "cohort": "GSE163154",
        "n": 43,
        "max_absolute_score_difference": 0.0,
        "n_selected": 100,
        "n_active_nonzero_linear_coefficients": 22,
        "n_active_linear_genes_absent": 2
      },
      {
        "variant": "source_rank",
        "model": "elastic_net",
        "cohort": "GSE21545",
        "n": 126,
        "max_absolute_score_difference": 0.0,
        "n_selected": 100,
        "n_active_nonzero_linear_coefficients": 22,
        "n_active_linear_genes_absent": 3
      },
      {
        "variant": "source_rank",
        "model": "L1_logistic",
        "cohort": "GSE111782",
        "n": 18,
        "max_absolute_score_difference": 0.0,
        "n_selected": 25,
        "n_active_nonzero_linear_coefficients": 3,
        "n_active_linear_genes_absent": 0
      },
      {
        "variant": "source_rank",
        "model": "L1_logistic",
        "cohort": "GSE27034",
        "n": 37,
        "max_absolute_score_difference": 0.0,
        "n_selected": 25,
        "n_active_nonzero_linear_coefficients": 3,
        "n_active_linear_genes_absent": 0
      },
      {
        "variant": "source_rank",
        "model": "L1_logistic",
        "cohort": "GSE198600",
        "n": 11,
        "max_absolute_score_difference": 0.0,
        "n_selected": 25,
        "n_active_nonzero_linear_coefficients": 3,
        "n_active_linear_genes_absent": 0
      },
      {
        "variant": "source_rank",
        "model": "L1_logistic",
        "cohort": "GSE41571",
        "n": 11,
        "max_absolute_score_difference": 0.0,
        "n_selected": 25,
        "n_active_nonzero_linear_coefficients": 3,
        "n_active_linear_genes_absent": 0
      },
      {
        "variant": "source_rank",
        "model": "L1_logistic",
        "cohort": "GSE163154",
        "n": 43,
        "max_absolute_score_difference": 0.0,
        "n_selected": 25,
        "n_active_nonzero_linear_coefficients": 3,
        "n_active_linear_genes_absent": 0
      },
      {
        "variant": "source_rank",
        "model": "L1_logistic",
        "cohort": "GSE21545",
        "n": 126,
        "max_absolute_score_difference": 0.0,
        "n_selected": 25,
        "n_active_nonzero_linear_coefficients": 3,
        "n_active_linear_genes_absent": 0
      },
      {
        "variant": "source_rank",
        "model": "linear_SVM",
        "cohort": "GSE111782",
        "n": 18,
        "max_absolute_score_difference": 0.0,
        "n_selected": 25,
        "n_active_nonzero_linear_coefficients": 25,
        "n_active_linear_genes_absent": 8
      },
      {
        "variant": "source_rank",
        "model": "linear_SVM",
        "cohort": "GSE27034",
        "n": 37,
        "max_absolute_score_difference": 0.0,
        "n_selected": 25,
        "n_active_nonzero_linear_coefficients": 25,
        "n_active_linear_genes_absent": 2
      },
      {
        "variant": "source_rank",
        "model": "linear_SVM",
        "cohort": "GSE198600",
        "n": 11,
        "max_absolute_score_difference": 0.0,
        "n_selected": 25,
        "n_active_nonzero_linear_coefficients": 25,
        "n_active_linear_genes_absent": 1
      },
      {
        "variant": "source_rank",
        "model": "linear_SVM",
        "cohort": "GSE41571",
        "n": 11,
        "max_absolute_score_difference": 0.0,
        "n_selected": 25,
        "n_active_nonzero_linear_coefficients": 25,
        "n_active_linear_genes_absent": 2
      },
      {
        "variant": "source_rank",
        "model": "linear_SVM",
        "cohort": "GSE163154",
        "n": 43,
        "max_absolute_score_difference": 0.0,
        "n_selected": 25,
        "n_active_nonzero_linear_coefficients": 25,
        "n_active_linear_genes_absent": 3
      },
      {
        "variant": "source_rank",
        "model": "linear_SVM",
        "cohort": "GSE21545",
        "n": 126,
        "max_absolute_score_difference": 0.0,
        "n_selected": 25,
        "n_active_nonzero_linear_coefficients": 25,
        "n_active_linear_genes_absent": 2
      },
      {
        "variant": "source_rank",
        "model": "random_forest",
        "cohort": "GSE111782",
        "n": 18,
        "max_absolute_score_difference": 0.0,
        "n_selected": 25,
        "n_active_nonzero_linear_coefficients": 0,
        "n_active_linear_genes_absent": 0
      },
      {
        "variant": "source_rank",
        "model": "random_forest",
        "cohort": "GSE27034",
        "n": 37,
        "max_absolute_score_difference": 0.0,
        "n_selected": 25,
        "n_active_nonzero_linear_coefficients": 0,
        "n_active_linear_genes_absent": 0
      },
      {
        "variant": "source_rank",
        "model": "random_forest",
        "cohort": "GSE198600",
        "n": 11,
        "max_absolute_score_difference": 0.0,
        "n_selected": 25,
        "n_active_nonzero_linear_coefficients": 0,
        "n_active_linear_genes_absent": 0
      },
      {
        "variant": "source_rank",
        "model": "random_forest",
        "cohort": "GSE41571",
        "n": 11,
        "max_absolute_score_difference": 0.0,
        "n_selected": 25,
        "n_active_nonzero_linear_coefficients": 0,
        "n_active_linear_genes_absent": 0
      },
      {
        "variant": "source_rank",
        "model": "random_forest",
        "cohort": "GSE163154",
        "n": 43,
        "max_absolute_score_difference": 0.0,
        "n_selected": 25,
        "n_active_nonzero_linear_coefficients": 0,
        "n_active_linear_genes_absent": 0
      },
      {
        "variant": "source_rank",
        "model": "random_forest",
        "cohort": "GSE21545",
        "n": 126,
        "max_absolute_score_difference": 0.0,
        "n_selected": 25,
        "n_active_nonzero_linear_coefficients": 0,
        "n_active_linear_genes_absent": 0
      }
    ]
  },
  "permutation_reproduction": {
    "status": "pass",
    "n_permutations": 200,
    "observed_auroc": 0.9411764705882353,
    "empirical_p": 0.004975124378109453,
    "limitation": "only fixed baseline; source diameter confounding remains"
  },
  "provenance_hash_review": {
    "status": "pass",
    "manifest_entries_verified": 29,
    "input_hashes_verified": 16,
    "executed_script_sha256": "e31c94aa3ac9de6585c5d3cfe6fae01de8a8fa6e05ce7426020885d39d285be0",
    "current_script_hash_matches_run": true,
    "protocol_hash_matches_run": true,
    "base_run_n_metrics": 59,
    "reporting_audit_n_metrics": 61,
    "amendment_record": "analysis_amendments.json transparently records metadata corrections, complete rerun and post-result reporting additions"
  },
  "final_scientific_limitations": [
    "AUROC1.0 in11macrophage plaques is a small-sample observed ranking; empirical bootstrap1–1 is degenerate and correctly suppressed, not high-certainty validation.",
    "Source-vocabulary vscommon-vocabulary comparison changes rank universe, candidate features, selected parameters and fitted coefficients together. It diagnoses pipeline sensitivity but cannot isolate a causal missing-gene or gene-universe effect.",
    "Three nonzero L1 coefficients are observed in every external cohort; selected-but-zero coefficients missingness should not be mistaken for active predictor missingness.",
    "PAD remains preprocessing-incompatible; its numeric diagnostic cannot be cited as biological transfer validation.",
    "Source-wide OOF withinlarge AUROC.920635 differs from subgroup-refitted AUROC.246032; training-set size/mix and model selection differ, so contrast does not isolate causal diameter confounding.",
    "Internal and external score-bootstrap intervals condition on fitted predictions and omit model-selection uncertainty; source donor identities remain unverified.",
    "BiKE full/landmark C-indices near.565/.524 do not establish clinically useful prognostication.",
    "Public-data exploratory revision, not preregistered clinical validation."
  ]
}
```
