## Supplementary Data 1: analysis code, provenance and complete outputs for "Cross study transfer of vascular transcriptomic classifiers in seven public cohorts": independent_data_review.txt

```
COMPLETED: independent data, nested-code, final61row results, frozen predictions, permutation and provenance audit passed subject to stated scientific limitations.

Completed independent checks: all61metric rows;108outerfolds;42frozen model/cohort predictions;200permutations;29manifest hashes;16input hashes.

Interpretation limits:
- AUROC1.0 in11macrophage plaques is a small-sample observed ranking; empirical bootstrap1–1 is degenerate and correctly suppressed, not high-certainty validation.
- Source-vocabulary vscommon-vocabulary comparison changes rank universe, candidate features, selected parameters and fitted coefficients together. It diagnoses pipeline sensitivity but cannot isolate a causal missing-gene or gene-universe effect.
- Three nonzero L1 coefficients are observed in every external cohort; selected-but-zero coefficients missingness should not be mistaken for active predictor missingness.
- PAD remains preprocessing-incompatible; its numeric diagnostic cannot be cited as biological transfer validation.
- Source-wide OOF withinlarge AUROC.920635 differs from subgroup-refitted AUROC.246032; training-set size/mix and model selection differ, so contrast does not isolate causal diameter confounding.
- Internal and external score-bootstrap intervals condition on fitted predictions and omit model-selection uncertainty; source donor identities remain unverified.
- BiKE full/landmark C-indices near.565/.524 do not establish clinically useful prognostication.
- Public-data exploratory revision, not preregistered clinical validation.

CSV reproduction must use pandas.read_csv(float_precision="round_trip") to preserve near-tied random-forest probabilities.
```
