## Supplementary Data 1: analysis code, provenance and complete outputs for "Cross study transfer of vascular transcriptomic classifiers in seven public cohorts": PACKAGE_NOTES.json

```
{
  "title": "Additional file 1: reproducible public-data benchmark code, numerical results and audits",
  "archive_layout": "Keep the bmc_revision/ folder; run commands from its parent.",
  "scientific_scripts_and_results": "Included without changing their bytes or numerical values.",
  "public_inputs": "Large GEO expression/annotation archives excluded; download_public_inputs.py acquires official sources using public_input_snapshot.json.",
  "packaging_only_changes": [
    {
      "file": "cohort_audit.json",
      "source_sha256": "cc46c0c2dc58c62e913260ff2d2d857311524b36efdbe90a9fbc15432d899065",
      "distributed_sha256": "2d251c523359efa1be22becf8f18476a89aa63fa7e66eb877fe9d56d84cf2404",
      "changes": [
        "Replace local absolute annotation paths by relative paths.",
        "Replace superseded mapping-change preparation instruction with the verified implemented rule."
      ]
    },
    {
      "file": "independent_data_review.json",
      "source_sha256": "22da61af4a500c20a06c25e33f54d86fbfec15ae5b752167207ac0b17fd89841",
      "distributed_sha256": "4235a5ccddfba039de7dd8c56a75f8ca0e05e456600ea28ff8d54057f0998535",
      "changes": [
        "Retain final numerical review; remove superseded intermediate correction requests and resolved sklearn warning.",
        "Clarify initial metadata audit versus completed results audit; omit journal-acceptance discussion."
      ]
    },
    {
      "file": "independent_data_review.txt",
      "source_sha256": "e93a6c949cefcce728dfef14f2bc1b6b777918856f4c0a9d9f7999c6f264b00e",
      "distributed_sha256": "0978e7703a7d980befa132495cc3b579043565d698245b4b2b654dc171a92638",
      "changes": [
        "Remove journal-acceptance discussion from scientific supplementary audit."
      ]
    },
    {
      "file": "dome_reporting_audit.csv",
      "source_sha256": "fca6d02abe9e6afd6efef747eeddbcbaa0a716303237b0a96f4efb859edd2030",
      "distributed_sha256": "4a5b729fd02ac24feb5d9c9b8a47bb720fcff06dfffa004b792b630e800cb7ac",
      "changes": [
        "Point reporting evidence to included files; replace obsolete local-preparation status with supplementary-archive status."
      ]
    }
  ],
  "historical_manifests": "Historical run manifests record original-run hashes; MANIFEST_SHA256.json describes the distributed package. Platform line endings and excluded unused local public files are explained in README_REPRODUCE.txt.",
  "internal_review": "Computational/internal audit, not external peer review.",
  "license_note": "This archive assigns no new license to third-party public source data; use the official source terms."
}
```
