## Supplementary Data 1: analysis code, provenance and complete outputs for "Cross study transfer of vascular transcriptomic classifiers in seven public cohorts": public_input_verification.json

```
{
  "snapshot": "public_input_snapshot.json",
  "snapshot_sha256": "84d29369eb65a6809046d7d54b313723549e6bc62cc47fc1537d818182027bc5",
  "mode": "offline verification",
  "all_verified": true,
  "raw_input_count": 13,
  "derived_input_count": 7,
  "files": [
    {
      "path": "GSE98278_series_matrix.txt.gz",
      "actual_sha256": "521dfb1f3073d739a5b567edf70d7fabec4b5d9b5667a8ead01c8880a286939f",
      "expected_sha256": "521dfb1f3073d739a5b567edf70d7fabec4b5d9b5667a8ead01c8880a286939f",
      "bytes": 10067344,
      "byte_exact": true,
      "valid": true,
      "status": "verified"
    },
    {
      "path": "GSE111782_series_matrix.txt.gz",
      "actual_sha256": "1bca708cdf9d6979369a07c27d1dabfbf43ad4c4b6ab31433aa25d873b485953",
      "expected_sha256": "1bca708cdf9d6979369a07c27d1dabfbf43ad4c4b6ab31433aa25d873b485953",
      "bytes": 1679425,
      "byte_exact": true,
      "valid": true,
      "status": "verified"
    },
    {
      "path": "GSE198600_series_matrix.txt.gz",
      "actual_sha256": "8ad0ceb457ef74151351667b1a5a9a738bda400776d51ec5f4b229921038a25b",
      "expected_sha256": "8ad0ceb457ef74151351667b1a5a9a738bda400776d51ec5f4b229921038a25b",
      "bytes": 2336,
      "byte_exact": true,
      "valid": true,
      "status": "verified"
    },
    {
      "path": "GSE27034_series_matrix.txt.gz",
      "actual_sha256": "4be116b50ff326a536ac1cef8616be86dbde28a26b6d2ebb81a78c567696ea11",
      "expected_sha256": "4be116b50ff326a536ac1cef8616be86dbde28a26b6d2ebb81a78c567696ea11",
      "bytes": 9641399,
      "byte_exact": true,
      "valid": true,
      "status": "verified"
    },
    {
      "path": "GPL10558.annot.gz",
      "actual_sha256": "c914fdbe1130906ce3b9c97f5a75280591c89c617c168fb687c641f683e76b45",
      "expected_sha256": "c914fdbe1130906ce3b9c97f5a75280591c89c617c168fb687c641f683e76b45",
      "bytes": 7290886,
      "byte_exact": true,
      "valid": true,
      "status": "verified"
    },
    {
      "path": "GPL571.annot.gz",
      "actual_sha256": "9f5a482f9f3d478b47fc80124600319e569f1e9ab447f3f256d61b1fbacce4fa",
      "expected_sha256": "9f5a482f9f3d478b47fc80124600319e569f1e9ab447f3f256d61b1fbacce4fa",
      "bytes": 4504226,
      "byte_exact": true,
      "valid": true,
      "status": "verified"
    },
    {
      "path": "GPL570.annot.gz",
      "actual_sha256": "d7cd44352127b1e34f3a720ebea86093ef255a38f1612a85a2962b71bde8f394",
      "expected_sha256": "d7cd44352127b1e34f3a720ebea86093ef255a38f1612a85a2962b71bde8f394",
      "bytes": 8471521,
      "byte_exact": true,
      "valid": true,
      "status": "verified"
    },
    {
      "path": "GSE198600_RAW.tar",
      "actual_sha256": "52d7e3569cd2823f3a21b861a0f840c6980b46605e615f2f72968f330ae5a7b5",
      "expected_sha256": "52d7e3569cd2823f3a21b861a0f840c6980b46605e615f2f72968f330ae5a7b5",
      "bytes": 29921280,
      "byte_exact": true,
      "valid": true,
      "status": "verified"
    },
    {
      "path": "bmc_revision/data/GSE41571_series_matrix.txt.gz",
      "actual_sha256": "1b48aaafaa16188eed06603fc3fc6267075ff9d1dec5889cf81bcb0e2aabca13",
      "expected_sha256": "1b48aaafaa16188eed06603fc3fc6267075ff9d1dec5889cf81bcb0e2aabca13",
      "bytes": 1285778,
      "byte_exact": true,
      "valid": true,
      "status": "verified"
    },
    {
      "path": "bmc_revision/data/GSE21545_series_matrix.txt.gz",
      "actual_sha256": "bcadc1c163f006bf233f3e75067de319eb83aeb067079849498f43603780602c",
      "expected_sha256": "bcadc1c163f006bf233f3e75067de319eb83aeb067079849498f43603780602c",
      "bytes": 66224952,
      "byte_exact": true,
      "valid": true,
      "status": "verified"
    },
    {
      "path": "bmc_revision/data/GSE163154_series_matrix.txt.gz",
      "actual_sha256": "0ffdb226edd08d69018df3b82ab96b0123ac5f7ec990684e42eb1c2398bdd593",
      "expected_sha256": "0ffdb226edd08d69018df3b82ab96b0123ac5f7ec990684e42eb1c2398bdd593",
      "bytes": 4982807,
      "byte_exact": true,
      "valid": true,
      "status": "verified"
    },
    {
      "path": "bmc_revision/data/GPL6104.annot.gz",
      "actual_sha256": "82ae57d6d9ec26ce2bcff01ccd1db498bb8055ee01471829dec0a5ab5666d518",
      "expected_sha256": "82ae57d6d9ec26ce2bcff01ccd1db498bb8055ee01471829dec0a5ab5666d518",
      "bytes": 4584978,
      "byte_exact": true,
      "valid": true,
      "status": "verified"
    },
    {
      "path": "bmc_revision/data/GSE41571_matrix_NORMALIZED_RAW_ABSCALL.txt.gz",
      "actual_sha256": "c4491a4ffe99ff5c4464a59aef4ba2b62e959cb4272fec56eb93c591ae55a561",
      "expected_sha256": "c4491a4ffe99ff5c4464a59aef4ba2b62e959cb4272fec56eb93c591ae55a561",
      "bytes": 3056089,
      "byte_exact": true,
      "valid": true,
      "status": "verified"
    },
    {
      "path": "GSE198600_fpkm.tsv",
      "actual_sha256": "6a416900cf562fcef100ad60464dec793942dd196b7562eaaedfc0ebf8f393cb",
      "expected_sha256": "6a416900cf562fcef100ad60464dec793942dd196b7562eaaedfc0ebf8f393cb",
      "bytes": 3786804,
      "byte_exact": true,
      "canonical_text_sha256": "d03f26dc615536ead584402ae00c154f6319945b19727140f3422a70a443830c",
      "canonical_text_equal": true,
      "valid": true,
      "status": "verified"
    },
    {
      "path": "bmc_revision/data/GSE41571_expression.tsv.gz",
      "actual_sha256": "5979bdf6e7d801974b47edb5aed63efacde34c730af019d865487817a8466f89",
      "expected_sha256": "5979bdf6e7d801974b47edb5aed63efacde34c730af019d865487817a8466f89",
      "bytes": 675621,
      "byte_exact": true,
      "canonical_text_sha256": "657cbd59bf61c5963f5180a3f6ca5af286ea40a814ea72350387a84a8877d502",
      "canonical_text_equal": true,
      "valid": true,
      "status": "verified"
    },
    {
      "path": "bmc_revision/data/GSE41571_samples.csv",
      "actual_sha256": "64aeb12b2668324410e0dbc7e111dacb7eb0842aa8450e8b0a4c6bbe35ca1c48",
      "expected_sha256": "64aeb12b2668324410e0dbc7e111dacb7eb0842aa8450e8b0a4c6bbe35ca1c48",
      "bytes": 6949,
      "byte_exact": true,
      "canonical_text_sha256": "7279fe38ef0cb3cca1d1873a47a18c1cbf7ae89893c58c91f62ddfd1a77c6ae1",
      "canonical_text_equal": true,
      "valid": true,
      "status": "verified"
    },
    {
      "path": "bmc_revision/data/GSE21545_expression.tsv.gz",
      "actual_sha256": "c7c30655d979ea45559ae6b9469c2ccd3911d056bbd2eb448b79dbe8ad00b546",
      "expected_sha256": "c7c30655d979ea45559ae6b9469c2ccd3911d056bbd2eb448b79dbe8ad00b546",
      "bytes": 14296186,
      "byte_exact": true,
      "canonical_text_sha256": "14cb6819759f3778651745aa96641e9ff88ebe1c19f7697142fd257bacff9d32",
      "canonical_text_equal": true,
      "valid": true,
      "status": "verified"
    },
    {
      "path": "bmc_revision/data/GSE21545_samples.csv",
      "actual_sha256": "e68d2949487e45a9b4265e47cd1bf49f7f72354c951169bb917ecd7d172dcd5c",
      "expected_sha256": "e68d2949487e45a9b4265e47cd1bf49f7f72354c951169bb917ecd7d172dcd5c",
      "bytes": 63580,
      "byte_exact": true,
      "canonical_text_sha256": "24e56f6b2fd70056d825806e457889df85dc9e2e68769575a6e73d527b8210f4",
      "canonical_text_equal": true,
      "valid": true,
      "status": "verified"
    },
    {
      "path": "bmc_revision/data/GSE163154_expression.tsv.gz",
      "actual_sha256": "3bbfc7a8930db9468daa93ae62046aa8ee97ba394910a6303897b2aa8b1495d3",
      "expected_sha256": "3bbfc7a8930db9468daa93ae62046aa8ee97ba394910a6303897b2aa8b1495d3",
      "bytes": 3817015,
      "byte_exact": true,
      "canonical_text_sha256": "234d70646dc4a701a98aa3721570e1e097a453f2aedd168bf8d9e837ab9352d1",
      "canonical_text_equal": true,
      "valid": true,
      "status": "verified"
    },
    {
      "path": "bmc_revision/data/GSE163154_samples.csv",
      "actual_sha256": "ed9b01aa98668f0e0479ab61d0624dbcbd19b3b333ab5b825d5f78d899056202",
      "expected_sha256": "ed9b01aa98668f0e0479ab61d0624dbcbd19b3b333ab5b825d5f78d899056202",
      "bytes": 15567,
      "byte_exact": true,
      "canonical_text_sha256": "971651b32fb507c9ffc37f4c3da9e84a18ae29651d1351214ca6f2831528c13b",
      "canonical_text_equal": true,
      "valid": true,
      "status": "verified"
    }
  ],
  "compressed_output_policy": "Public downloaded files require exact byte hashes. Derived inputs allow gzip-header/newline differences only if canonical decompressed text SHA-256 is identical.",
  "existing_files_overwritten": false
}
```
