## Supplementary Data 1: analysis code, provenance and complete outputs for "Cross study transfer of vascular transcriptomic classifiers in seven public cohorts": requirements-lock.txt

```
numpy==2.4.6
pandas==2.3.3
scipy==1.17.1
scikit-learn==1.9.0
joblib==1.5.3
threadpoolctl==3.6.0
```
