## Supplementary Data 1: analysis code, provenance and complete outputs for "Cross study transfer of vascular transcriptomic classifiers in seven public cohorts": requirements-reporting.txt

```
# Plotting only; install after requirements-lock.txt.
matplotlib==3.10.9
```
