## Supplementary Data 1: analysis code, provenance and complete outputs for "Cross study transfer of vascular transcriptomic classifiers in seven public cohorts": environment.json

```
{
  "python": "3.11.9 (tags/v3.11.9:de54cf5, Apr  2 2024, 10:12:12) [MSC v.1938 64 bit (AMD64)]",
  "platform": "Windows-10-10.0.26200-SP0",
  "numpy": "2.4.6",
  "pandas": "2.3.3",
  "scipy": "1.17.1",
  "scikit_learn": "1.9.0",
  "joblib": "1.5.3",
  "command": "python bmc_revision/benchmark_revision.py",
  "threads": 4
}
```
