## Supplementary Data 1: analysis code, provenance and complete outputs for "Cross study transfer of vascular transcriptomic classifiers in seven public cohorts": final_source_tuning.json

```
{
  "source_rank/L1_logistic": {
    "parameters": {
      "model__C": 0.1,
      "select__k": 25
    },
    "source_inner_auroc": 0.9499999999999998
  },
  "source_rank/elastic_net": {
    "parameters": {
      "model__C": 0.1,
      "select__k": 100
    },
    "source_inner_auroc": 0.9611111111111111
  },
  "source_rank/linear_SVM": {
    "parameters": {
      "model__C": 0.1,
      "select__k": 25
    },
    "source_inner_auroc": 0.845959595959596
  },
  "source_rank/random_forest": {
    "parameters": {
      "model__max_depth": 3,
      "select__k": 25
    },
    "source_inner_auroc": 0.9151515151515152
  },
  "source_rank/dummy_prior": {
    "parameters": {},
    "source_inner_auroc": null
  },
  "common_rank/L1_logistic": {
    "parameters": {
      "model__C": 1.0,
      "select__k": 100
    },
    "source_inner_auroc": 0.9828282828282829
  },
  "source_log/L1_logistic": {
    "parameters": {
      "model__C": 1.0,
      "select__k": 100
    },
    "source_inner_auroc": 0.8722222222222222
  }
}
```
