## Supplementary Data 1: analysis code, provenance and complete outputs for "Cross study transfer of vascular transcriptomic classifiers in seven public cohorts": gene_vocabulary.json

```
{
  "source_rank": [
    "A1BG",
    "A1BG-AS1",
    "A1CF",
    "A2M",
    "A2ML1",
    "A3GALT2",
    "A4GALT",
    "A4GNT",
    "AAAS",
    "AACS",
    "AADAC",
    "AADACL2",
    "AADACL3",
    "AADACL4",
    "AADACP1",
    "AADAT",
    "AAED1",
    "AAGAB",
    "AAK1",
    "AAMDC",
    "AAMP",
    "AANAT",
    "AAR2",
    "AARD",
    "AARS",
    "AARS2",
    "AASDH",
    "AASDHPPT",
    "AASS",
    "AATBC",
    "AATF",
    "AATK",
    "ABAT",
    "ABCA1",
    "ABCA10",
    "ABCA11P",
    "ABCA12",
    "ABCA13",
    "ABCA17P",
    "ABCA2",
    "ABCA3",
    "ABCA4",
    "ABCA5",
    "ABCA6",
    "ABCA7",
    "ABCA8",
    "ABCA9",
    "ABCB1",
    "ABCB10",
    "ABCB11",
    "ABCB4",
    "ABCB5",
    "ABCB6",
    "ABCB7",
    "ABCB8",
    "ABCB9",
    "ABCC10",
    "ABCC11",
    "ABCC12",
    "ABCC13",
    "ABCC2",
    "ABCC3",
    "ABCC4",
    "ABCC5",
    "ABCC6",
    "ABCC6P1",
    "ABCC6P2",
    "ABCC8",
    "ABCC9",
    "ABCD1",
    "ABCD2",
    "ABCD3",
    "ABCD4",
    "ABCE1",
    "ABCF1",
    "ABCF2",
    "ABCF3",
    "ABCG1",
    "ABCG2",
    "ABCG4",
    "ABCG5",
    "ABCG8",
    "ABHD1",
    "ABHD10",
    "ABHD11",
    "ABHD11-AS1",
    "ABHD12",
    "ABHD12B",
    "ABHD13",
    "ABHD14A",
    "ABHD14B",
    "ABHD15",
    "ABHD16A",
    "ABHD16B",
    "ABHD17A",
    "ABHD17B",
    "ABHD17C",
    "ABHD2",
    "ABHD3",
    "ABHD4",
    "ABHD5",
    "ABHD6",
    "ABHD8",
    "ABI1",
    "ABI2",
    "ABI3",
    "ABI3BP",
    "ABL1",
    "ABL2",
    "ABLIM1",
    "ABLIM2",
    "ABLIM3",
    "ABO",
    "ABR",
    "ABRA",
    "ABRACL",
    "ABT1",
    "ABTB1",
    "ABTB2",
    "ACAA1",
    "ACAA2",
    "ACACA",
    "ACACB",
    "ACAD10",
    "ACAD11",
    "ACAD8",
    "ACAD9",
    "ACADL",
    "ACADM",
    "ACADS",
    "ACADSB",
    "ACADVL",
    "ACAN",
    "ACAP1",
    "ACAP2",
    "ACAP3",
    "ACAT1",
    "ACAT2",
    "ACBD3",
    "ACBD4",
    "ACBD5",
    "ACBD6",
    "ACBD7",
    "ACCS",
    "ACCSL",
    "ACD",
    "ACE",
    "ACE2",
    "ACER1",
    "ACER2",
    "ACER3",
    "ACHE",
    "ACIN1",
    "ACKR1",
    "ACKR2",
    "ACKR3",
    "ACKR4",
    "ACLY",
    "ACMSD",
    "ACO1",
    "ACO2",
    "ACOD1",
    "ACOT1",
    "ACOT11",
    "ACOT12",
    "ACOT13",
    "ACOT2",
    "ACOT4",
    "ACOT6",
    "ACOT7",
    "ACOT8",
    "ACOT9",
    "ACOX1",
    "ACOX2",
    "ACOX3",
    "ACP1",
    "ACP2",
    "ACP5",
    "ACP6",
    "ACP7",
    "ACPP",
    "ACPT",
    "ACR",
    "ACRBP",
    "ACRC",
    "ACSBG1",
    "ACSBG2",
    "ACSF2",
    "ACSF3",
    "ACSL1",
    "ACSL3",
    "ACSL4",
    "ACSL5",
    "ACSL6",
    "ACSM1",
    "ACSM2B",
    "ACSM3",
    "ACSM4",
    "ACSM5",
    "ACSM6",
    "ACSS1",
    "ACSS2",
    "ACSS3",
    "ACTA1",
    "ACTA2",
    "ACTB",
    "ACTBL2",
    "ACTC1",
    "ACTG1",
    "ACTG1P4",
    "ACTG2",
    "ACTL10",
    "ACTL6A",
    "ACTL6B",
    "ACTL7A",
    "ACTL7B",
    "ACTL8",
    "ACTL9",
    "ACTN1",
    "ACTN2",
    "ACTN3",
    "ACTN4",
    "ACTR10",
    "ACTR1A",
    "ACTR1B",
    "ACTR2",
    "ACTR3",
    "ACTR3B",
    "ACTR5",
    "ACTR6",
    "ACTR8",
    "ACTRT1",
    "ACTRT2",
    "ACTRT3",
    "ACVR1",
    "ACVR1B",
    "ACVR1C",
    "ACVR2A",
    "ACVR2B",
    "ACVR2B-AS1",
    "ACVRL1",
    "ACY1",
    "ACY3",
    "ACYP1",
    "ACYP2",
    "ADA",
    "ADAD1",
    "ADAD2",
    "ADAL",
    "ADAM10",
    "ADAM11",
    "ADAM12",
    "ADAM15",
    "ADAM17",
    "ADAM18",
    "ADAM19",
    "ADAM2",
    "ADAM20",
    "ADAM20P1",
    "ADAM21",
    "ADAM21P1",
    "ADAM22",
    "ADAM23",
    "ADAM28",
    "ADAM29",
    "ADAM30",
    "ADAM32",
    "ADAM33",
    "ADAM3A",
    "ADAM5",
    "ADAM6",
    "ADAM7",
    "ADAM8",
    "ADAM9",
    "ADAMDEC1",
    "ADAMTS1",
    "ADAMTS10",
    "ADAMTS12",
    "ADAMTS13",
    "ADAMTS14",
    "ADAMTS15",
    "ADAMTS16",
    "ADAMTS17",
    "ADAMTS18",
    "ADAMTS19",
    "ADAMTS2",
    "ADAMTS20",
    "ADAMTS3",
    "ADAMTS4",
    "ADAMTS5",
    "ADAMTS6",
    "ADAMTS7",
    "ADAMTS8",
    "ADAMTS9",
    "ADAMTSL1",
    "ADAMTSL2",
    "ADAMTSL3",
    "ADAMTSL4",
    "ADAMTSL5",
    "ADAP1",
    "ADAP2",
    "ADAR",
    "ADARB1",
    "ADARB2",
    "ADAT1",
    "ADAT2",
    "ADAT3",
    "ADCK1",
    "ADCK2",
    "ADCK5",
    "ADCY1",
    "ADCY10",
    "ADCY10P1",
    "ADCY2",
    "ADCY3",
    "ADCY4",
    "ADCY5",
    "ADCY7",
    "ADCY8",
    "ADCY9",
    "ADCYAP1",
    "ADCYAP1R1",
    "ADD1",
    "ADD2",
    "ADD3",
    "ADGB",
    "ADGRA1",
    "ADGRA2",
    "ADGRA3",
    "ADGRB1",
    "ADGRB3",
    "ADGRD1",
    "ADGRE1",
    "ADGRE3",
    "ADGRE4P",
    "ADGRE5",
    "ADGRF1",
    "ADGRF2",
    "ADGRF3",
    "ADGRF4",
    "ADGRF5",
    "ADGRG1",
    "ADGRG2",
    "ADGRG3",
    "ADGRG4",
    "ADGRG5",
    "ADGRG6",
    "ADGRG7",
    "ADGRL1",
    "ADGRL2",
    "ADGRL3",
    "ADGRL4",
    "ADGRV1",
    "ADH1A",
    "ADH1B",
    "ADH1C",
    "ADH4",
    "ADH5",
    "ADH6",
    "ADH7",
    "ADHFE1",
    "ADI1",
    "ADIG",
    "ADIPOQ",
    "ADIPOR1",
    "ADIPOR2",
    "ADIRF",
    "ADK",
    "ADM",
    "ADM5",
    "ADNP",
    "ADNP2",
    "ADO",
    "ADORA1",
    "ADORA2A",
    "ADORA2B",
    "ADORA3",
    "ADPGK",
    "ADPRH",
    "ADPRHL1",
    "ADPRHL2",
    "ADPRM",
    "ADRA1A",
    "ADRA1B",
    "ADRA1D",
    "ADRA2A",
    "ADRA2B",
    "ADRB1",
    "ADRB2",
    "ADRB3",
    "ADRM1",
    "ADSL",
    "ADSS",
    "ADSSL1",
    "ADTRP",
    "AEBP1",
    "AEBP2",
    "AEN",
    "AES",
    "AFAP1",
    "AFAP1-AS1",
    "AFAP1L1",
    "AFAP1L2",
    "AFF1",
    "AFF2",
    "AFF3",
    "AFF4",
    "AFG3L1P",
    "AFG3L2",
    "AFM",
    "AFMID",
    "AFP",
    "AFTPH",
    "AGA",
    "AGAP1",
    "AGAP11",
    "AGAP2",
    "AGAP2-AS1",
    "AGAP3",
    "AGAP4",
    "AGAP6",
    "AGAP9",
    "AGBL1",
    "AGBL2",
    "AGBL3",
    "AGBL4",
    "AGBL5",
    "AGER",
    "AGFG1",
    "AGFG2",
    "AGGF1",
    "AGK",
    "AGL",
    "AGMAT",
    "AGMO",
    "AGO1",
    "AGO2",
    "AGO3",
    "AGO4",
    "AGPAT1",
    "AGPAT2",
    "AGPAT3",
    "AGPAT4",
    "AGPAT4-IT1",
    "AGPAT5",
    "AGPS",
    "AGR2",
    "AGR3",
    "AGRN",
    "AGRP",
    "AGT",
    "AGTPBP1",
    "AGTR1",
    "AGTR2",
    "AGTRAP",
    "AGXT",
    "AGXT2",
    "AHCTF1",
    "AHCY",
    "AHCYL1",
    "AHCYL2",
    "AHDC1",
    "AHI1",
    "AHNAK",
    "AHNAK2",
    "AHR",
    "AHRR",
    "AHSA1",
    "AHSA2",
    "AHSG",
    "AHSP",
    "AICDA",
    "AIDA",
    "AIF1",
    "AIF1L",
    "AIFM1",
    "AIFM2",
    "AIFM3",
    "AIG1",
    "AIM1",
    "AIM1L",
    "AIM2",
    "AIMP1",
    "AIMP2",
    "AIP",
    "AIPL1",
    "AIRE",
    "AJAP1",
    "AJUBA",
    "AK1",
    "AK2",
    "AK3",
    "AK4",
    "AK5",
    "AK6",
    "AK7",
    "AK8",
    "AK9",
    "AKAIN1",
    "AKAP1",
    "AKAP10",
    "AKAP11",
    "AKAP12",
    "AKAP13",
    "AKAP14",
    "AKAP17A",
    "AKAP2",
    "AKAP3",
    "AKAP4",
    "AKAP5",
    "AKAP6",
    "AKAP7",
    "AKAP8",
    "AKAP8L",
    "AKAP9",
    "AKIP1",
    "AKIRIN1",
    "AKIRIN2",
    "AKNA",
    "AKNAD1",
    "AKR1A1",
    "AKR1B1",
    "AKR1B10",
    "AKR1B15",
    "AKR1C1",
    "AKR1C2",
    "AKR1C3",
    "AKR1C4",
    "AKR1C6P",
    "AKR1D1",
    "AKR1E2",
    "AKR7A2",
    "AKR7A2P1",
    "AKR7A3",
    "AKT1",
    "AKT1S1",
    "AKT2",
    "AKT3",
    "AKTIP",
    "ALAD",
    "ALAS1",
    "ALAS2",
    "ALB",
    "ALCAM",
    "ALDH16A1",
    "ALDH18A1",
    "ALDH1A1",
    "ALDH1A2",
    "ALDH1A3",
    "ALDH1B1",
    "ALDH1L1",
    "ALDH1L2",
    "ALDH2",
    "ALDH3A1",
    "ALDH3A2",
    "ALDH3B1",
    "ALDH3B2",
    "ALDH4A1",
    "ALDH5A1",
    "ALDH6A1",
    "ALDH7A1",
    "ALDH8A1",
    "ALDH9A1",
    "ALDOA",
    "ALDOB",
    "ALDOC",
    "ALG1",
    "ALG10",
    "ALG10B",
    "ALG11",
    "ALG12",
    "ALG13",
    "ALG14",
    "ALG1L",
    "ALG2",
    "ALG3",
    "ALG5",
    "ALG6",
    "ALG8",
    "ALG9",
    "ALK",
    "ALKBH1",
    "ALKBH2",
    "ALKBH3",
    "ALKBH4",
    "ALKBH5",
    "ALKBH6",
    "ALKBH7",
    "ALKBH8",
    "ALLC",
    "ALMS1",
    "ALMS1P1",
    "ALOX12",
    "ALOX12B",
    "ALOX12P2",
    "ALOX15",
    "ALOX15B",
    "ALOX5",
    "ALOX5AP",
    "ALOXE3",
    "ALPI",
    "ALPK1",
    "ALPK2",
    "ALPK3",
    "ALPL",
    "ALPP",
    "ALPPL2",
    "ALS2",
    "ALS2CL",
    "ALS2CR11",
    "ALS2CR12",
    "ALX1",
    "ALX3",
    "ALX4",
    "ALYREF",
    "AMACR",
    "AMBN",
    "AMBP",
    "AMBRA1",
    "AMD1",
    "AMDHD1",
    "AMDHD2",
    "AMELX",
    "AMELY",
    "AMER1",
    "AMER2",
    "AMER3",
    "AMFR",
    "AMH",
    "AMHR2",
    "AMIGO1",
    "AMIGO2",
    "AMIGO3",
    "AMMECR1",
    "AMMECR1L",
    "AMN",
    "AMOT",
    "AMOTL1",
    "AMOTL2",
    "AMPD1",
    "AMPD2",
    "AMPD3",
    "AMPH",
    "AMT",
    "AMTN",
    "AMY1A",
    "AMY1B",
    "AMY1C",
    "AMY2A",
    "AMY2B",
    "AMZ1",
    "AMZ2",
    "ANAPC1",
    "ANAPC10",
    "ANAPC11",
    "ANAPC13",
    "ANAPC15",
    "ANAPC16",
    "ANAPC2",
    "ANAPC4",
    "ANAPC5",
    "ANAPC7",
    "ANG",
    "ANGEL1",
    "ANGEL2",
    "ANGPT1",
    "ANGPT2",
    "ANGPT4",
    "ANGPTL1",
    "ANGPTL2",
    "ANGPTL3",
    "ANGPTL4",
    "ANGPTL5",
    "ANGPTL6",
    "ANGPTL7",
    "ANGPTL8",
    "ANK1",
    "ANK2",
    "ANK3",
    "ANKAR",
    "ANKDD1A",
    "ANKEF1",
    "ANKFN1",
    "ANKFY1",
    "ANKH",
    "ANKHD1",
    "ANKHD1-EIF4EBP3",
    "ANKIB1",
    "ANKK1",
    "ANKLE1",
    "ANKLE2",
    "ANKMY1",
    "ANKMY2",
    "ANKRA2",
    "ANKRD1",
    "ANKRD10",
    "ANKRD11",
    "ANKRD12",
    "ANKRD13A",
    "ANKRD13B",
    "ANKRD13C",
    "ANKRD13D",
    "ANKRD16",
    "ANKRD17",
    "ANKRD18A",
    "ANKRD18DP",
    "ANKRD2",
    "ANKRD20A1",
    "ANKRD20A2",
    "ANKRD20A3",
    "ANKRD20A4",
    "ANKRD20A8P",
    "ANKRD22",
    "ANKRD23",
    "ANKRD24",
    "ANKRD26",
    "ANKRD27",
    "ANKRD28",
    "ANKRD29",
    "ANKRD30A",
    "ANKRD30BL",
    "ANKRD30BP2",
    "ANKRD31",
    "ANKRD33",
    "ANKRD33B",
    "ANKRD34A",
    "ANKRD34B",
    "ANKRD34C",
    "ANKRD34C-AS1",
    "ANKRD35",
    "ANKRD36B",
    "ANKRD36BP1",
    "ANKRD37",
    "ANKRD39",
    "ANKRD40",
    "ANKRD42",
    "ANKRD44",
    "ANKRD45",
    "ANKRD46",
    "ANKRD49",
    "ANKRD50",
    "ANKRD52",
    "ANKRD53",
    "ANKRD54",
    "ANKRD55",
    "ANKRD6",
    "ANKRD9",
    "ANKS1A",
    "ANKS1B",
    "ANKS3",
    "ANKS4B",
    "ANKS6",
    "ANKUB1",
    "ANKZF1",
    "ANLN",
    "ANO1",
    "ANO10",
    "ANO3",
    "ANO4",
    "ANO5",
    "ANO6",
    "ANO7",
    "ANO8",
    "ANO9",
    "ANOS1",
    "ANP32A",
    "ANP32AP1",
    "ANP32B",
    "ANP32C",
    "ANP32D",
    "ANP32E",
    "ANPEP",
    "ANTXR1",
    "ANTXR2",
    "ANXA1",
    "ANXA10",
    "ANXA11",
    "ANXA13",
    "ANXA2",
    "ANXA2P1",
    "ANXA2P2",
    "ANXA2P3",
    "ANXA2R",
    "ANXA3",
    "ANXA4",
    "ANXA5",
    "ANXA6",
    "ANXA7",
    "ANXA8",
    "ANXA8L1",
    "ANXA9",
    "AOAH",
    "AOC1",
    "AOC2",
    "AOC3",
    "AOC4P",
    "AOX1",
    "AP1AR",
    "AP1B1",
    "AP1G1",
    "AP1G2",
    "AP1M1",
    "AP1M2",
    "AP1S1",
    "AP1S2",
    "AP1S3",
    "AP2A1",
    "AP2A2",
    "AP2B1",
    "AP2M1",
    "AP2S1",
    "AP3B1",
    "AP3B2",
    "AP3D1",
    "AP3M1",
    "AP3M2",
    "AP3S1",
    "AP3S2",
    "AP4B1",
    "AP4E1",
    "AP4M1",
    "AP4S1",
    "AP5B1",
    "AP5M1",
    "AP5S1",
    "AP5Z1",
    "APAF1",
    "APBA1",
    "APBA2",
    "APBA3",
    "APBB1",
    "APBB1IP",
    "APBB2",
    "APBB3",
    "APC",
    "APC2",
    "APCDD1",
    "APCDD1L",
    "APCS",
    "APEH",
    "APEX1",
    "APEX2",
    "APH1A",
    "APH1B",
    "API5",
    "APIP",
    "APITD1",
    "APLF",
    "APLN",
    "APLNR",
    "APLP1",
    "APLP2",
    "APMAP",
    "APOA1",
    "APOA2",
    "APOA4",
    "APOA5",
    "APOB",
    "APOBEC1",
    "APOBEC2",
    "APOBEC3A",
    "APOBEC3B",
    "APOBEC3C",
    "APOBEC3D",
    "APOBEC3F",
    "APOBEC3G",
    "APOBEC3H",
    "APOBEC4",
    "APOBR",
    "APOC1",
    "APOC2",
    "APOC3",
    "APOC4",
    "APOD",
    "APOE",
    "APOF",
    "APOH",
    "APOL1",
    "APOL2",
    "APOL3",
    "APOL4",
    "APOL5",
    "APOL6",
    "APOLD1",
    "APOM",
    "APOO",
    "APOOL",
    "APOPT1",
    "APP",
    "APPBP2",
    "APPL1",
    "APPL2",
    "APRT",
    "APTX",
    "AQP1",
    "AQP10",
    "AQP11",
    "AQP12A",
    "AQP12B",
    "AQP2",
    "AQP3",
    "AQP4",
    "AQP5",
    "AQP6",
    "AQP7",
    "AQP7P1",
    "AQP8",
    "AQP9",
    "AQR",
    "AR",
    "ARAF",
    "ARAP1",
    "ARAP2",
    "ARAP3",
    "ARC",
    "ARCN1",
    "AREG",
    "ARF1",
    "ARF3",
    "ARF4",
    "ARF5",
    "ARF6",
    "ARFGAP1",
    "ARFGAP2",
    "ARFGAP3",
    "ARFGEF1",
    "ARFGEF2",
    "ARFGEF3",
    "ARFIP1",
    "ARFIP2",
    "ARFRP1",
    "ARG1",
    "ARG2",
    "ARGFX",
    "ARGFXP2",
    "ARGLU1",
    "ARHGAP1",
    "ARHGAP10",
    "ARHGAP11A",
    "ARHGAP11B",
    "ARHGAP12",
    "ARHGAP15",
    "ARHGAP17",
    "ARHGAP18",
    "ARHGAP19",
    "ARHGAP20",
    "ARHGAP21",
    "ARHGAP22",
    "ARHGAP24",
    "ARHGAP25",
    "ARHGAP26",
    "ARHGAP27",
    "ARHGAP28",
    "ARHGAP29",
    "ARHGAP30",
    "ARHGAP31",
    "ARHGAP32",
    "ARHGAP33",
    "ARHGAP35",
    "ARHGAP36",
    "ARHGAP39",
    "ARHGAP4",
    "ARHGAP40",
    "ARHGAP42",
    "ARHGAP44",
    "ARHGAP45",
    "ARHGAP5",
    "ARHGAP6",
    "ARHGAP8",
    "ARHGAP9",
    "ARHGDIA",
    "ARHGDIB",
    "ARHGDIG",
    "ARHGEF1",
    "ARHGEF10",
    "ARHGEF10L",
    "ARHGEF11",
    "ARHGEF12",
    "ARHGEF15",
    "ARHGEF16",
    "ARHGEF17",
    "ARHGEF18",
    "ARHGEF19",
    "ARHGEF2",
    "ARHGEF25",
    "ARHGEF26",
    "ARHGEF28",
    "ARHGEF3",
    "ARHGEF3-AS1",
    "ARHGEF35",
    "ARHGEF37",
    "ARHGEF38",
    "ARHGEF39",
    "ARHGEF4",
    "ARHGEF40",
    "ARHGEF5",
    "ARHGEF6",
    "ARHGEF7",
    "ARHGEF9",
    "ARID1A",
    "ARID1B",
    "ARID2",
    "ARID3A",
    "ARID3B",
    "ARID3C",
    "ARID4A",
    "ARID4B",
    "ARID5A",
    "ARID5B",
    "ARIH1",
    "ARIH2",
    "ARIH2OS",
    "ARL1",
    "ARL10",
    "ARL11",
    "ARL13A",
    "ARL13B",
    "ARL14",
    "ARL14EP",
    "ARL14EPL",
    "ARL15",
    "ARL16",
    "ARL17A",
    "ARL17B",
    "ARL2",
    "ARL2BP",
    "ARL3",
    "ARL4A",
    "ARL4C",
    "ARL4D",
    "ARL5A",
    "ARL5B",
    "ARL5C",
    "ARL6",
    "ARL6IP1",
    "ARL6IP4",
    "ARL6IP5",
    "ARL6IP6",
    "ARL8A",
    "ARL8B",
    "ARL9",
    "ARMC1",
    "ARMC10",
    "ARMC12",
    "ARMC2",
    "ARMC3",
    "ARMC4",
    "ARMC5",
    "ARMC6",
    "ARMC7",
    "ARMC8",
    "ARMC9",
    "ARMCX1",
    "ARMCX2",
    "ARMCX3",
    "ARMCX4",
    "ARMCX5",
    "ARMCX6",
    "ARMS2",
    "ARMT1",
    "ARNT",
    "ARNT2",
    "ARNTL",
    "ARNTL2",
    "ARPC1A",
    "ARPC1B",
    "ARPC2",
    "ARPC3",
    "ARPC4",
    "ARPC5",
    "ARPC5L",
    "ARPIN",
    "ARPP19",
    "ARPP21",
    "ARR3",
    "ARRB1",
    "ARRB2",
    "ARRDC1",
    "ARRDC2",
    "ARRDC3",
    "ARRDC3-AS1",
    "ARRDC4",
    "ARRDC5",
    "ARSA",
    "ARSB",
    "ARSD",
    "ARSE",
    "ARSF",
    "ARSG",
    "ARSH",
    "ARSI",
    "ARSJ",
    "ARSK",
    "ART1",
    "ART3",
    "ART4",
    "ART5",
    "ARTN",
    "ARV1",
    "ARVCF",
    "ARX",
    "AS3MT",
    "ASAH1",
    "ASAH2",
    "ASAH2B",
    "ASAP1",
    "ASAP1-IT1",
    "ASAP2",
    "ASAP3",
    "ASB10",
    "ASB11",
    "ASB12",
    "ASB13",
    "ASB14",
    "ASB15",
    "ASB16",
    "ASB17",
    "ASB18",
    "ASB2",
    "ASB3",
    "ASB4",
    "ASB5",
    "ASB6",
    "ASB7",
    "ASB8",
    "ASB9",
    "ASCC2",
    "ASCC3",
    "ASCL1",
    "ASCL2",
    "ASCL3",
    "ASCL4",
    "ASF1A",
    "ASF1B",
    "ASGR1",
    "ASGR2",
    "ASH1L",
    "ASH2L",
    "ASIC1",
    "ASIC2",
    "ASIC3",
    "ASIC5",
    "ASIP",
    "ASL",
    "ASMT",
    "ASMTL",
    "ASMTL-AS1",
    "ASNA1",
    "ASNS",
    "ASNSD1",
    "ASPA",
    "ASPDH",
    "ASPG",
    "ASPH",
    "ASPHD1",
    "ASPHD2",
    "ASPM",
    "ASPN",
    "ASPRV1",
    "ASPSCR1",
    "ASRGL1",
    "ASS1",
    "ASTE1",
    "ASTL",
    "ASTN1",
    "ASTN2",
    "ASUN",
    "ASXL1",
    "ASXL2",
    "ASXL3",
    "ASZ1",
    "ATAD1",
    "ATAD2",
    "ATAD2B",
    "ATAD3A",
    "ATAD3B",
    "ATAD3C",
    "ATAD5",
    "ATAT1",
    "ATCAY",
    "ATE1",
    "ATF1",
    "ATF2",
    "ATF3",
    "ATF4",
    "ATF5",
    "ATF6",
    "ATF6B",
    "ATF7",
    "ATF7IP",
    "ATF7IP2",
    "ATG10",
    "ATG101",
    "ATG12",
    "ATG13",
    "ATG14",
    "ATG16L1",
    "ATG16L2",
    "ATG2A",
    "ATG2B",
    "ATG3",
    "ATG4A",
    "ATG4B",
    "ATG4C",
    "ATG4D",
    "ATG5",
    "ATG7",
    "ATG9A",
    "ATG9B",
    "ATIC",
    "ATL1",
    "ATL2",
    "ATL3",
    "ATM",
    "ATMIN",
    "ATN1",
    "ATOH1",
    "ATOH7",
    "ATOH8",
    "ATOX1",
    "ATP10A",
    "ATP10B",
    "ATP10D",
    "ATP11A",
    "ATP11AUN",
    "ATP11B",
    "ATP11C",
    "ATP12A",
    "ATP13A1",
    "ATP13A2",
    "ATP13A3",
    "ATP13A4",
    "ATP13A5",
    "ATP1A1",
    "ATP1A1-AS1",
    "ATP1A2",
    "ATP1A3",
    "ATP1A4",
    "ATP1B1",
    "ATP1B2",
    "ATP1B3",
    "ATP1B4",
    "ATP23",
    "ATP2A1",
    "ATP2A2",
    "ATP2A3",
    "ATP2B1",
    "ATP2B2",
    "ATP2B3",
    "ATP2B4",
    "ATP2C1",
    "ATP2C2",
    "ATP4A",
    "ATP4B",
    "ATP5A1",
    "ATP5B",
    "ATP5C1",
    "ATP5D",
    "ATP5E",
    "ATP5EP2",
    "ATP5F1",
    "ATP5G1",
    "ATP5G2",
    "ATP5G3",
    "ATP5H",
    "ATP5I",
    "ATP5J",
    "ATP5J2",
    "ATP5L",
    "ATP5O",
    "ATP5S",
    "ATP5SL",
    "ATP6AP1",
    "ATP6AP1L",
    "ATP6AP2",
    "ATP6V0A1",
    "ATP6V0A2",
    "ATP6V0A4",
    "ATP6V0B",
    "ATP6V0D1",
    "ATP6V0D2",
    "ATP6V0E1",
    "ATP6V0E2",
    "ATP6V1A",
    "ATP6V1B1",
    "ATP6V1B2",
    "ATP6V1C1",
    "ATP6V1C2",
    "ATP6V1D",
    "ATP6V1E1",
    "ATP6V1F",
    "ATP6V1G1",
    "ATP6V1G2",
    "ATP6V1G3",
    "ATP6V1H",
    "ATP7A",
    "ATP7B",
    "ATP8A1",
    "ATP8A2",
    "ATP8B1",
    "ATP8B2",
    "ATP8B3",
    "ATP8B4",
    "ATP8B5P",
    "ATP9A",
    "ATP9B",
    "ATPAF1",
    "ATPAF2",
    "ATPIF1",
    "ATR",
    "ATRAID",
    "ATRIP",
    "ATRN",
    "ATRNL1",
    "ATRX",
    "ATXN1",
    "ATXN10",
    "ATXN1L",
    "ATXN2",
    "ATXN2L",
    "ATXN3",
    "ATXN3L",
    "ATXN7",
    "ATXN7L1",
    "ATXN7L2",
    "ATXN7L3",
    "ATXN7L3B",
    "ATXN8OS",
    "AUH",
    "AUNIP",
    "AUP1",
    "AURKA",
    "AURKAIP1",
    "AURKAPS1",
    "AURKB",
    "AURKC",
    "AUTS2",
    "AVEN",
    "AVIL",
    "AVL9",
    "AVP",
    "AVPI1",
    "AVPR1A",
    "AVPR1B",
    "AVPR2",
    "AWAT1",
    "AWAT2",
    "AXDND1",
    "AXIN1",
    "AXIN2",
    "AXL",
    "AZGP1",
    "AZI2",
    "AZIN1",
    "AZIN1-AS1",
    "AZIN2",
    "AZU1",
    "B2M",
    "B3GALNT1",
    "B3GALNT2",
    "B3GALT1",
    "B3GALT2",
    "B3GALT4",
    "B3GALT5",
    "B3GALT5-AS1",
    "B3GALT6",
    "B3GAT1",
    "B3GAT2",
    "B3GAT3",
    "B3GLCT",
    "B3GNT2",
    "B3GNT3",
    "B3GNT4",
    "B3GNT5",
    "B3GNT6",
    "B3GNT7",
    "B3GNT8",
    "B3GNT9",
    "B3GNTL1",
    "B4GALNT1",
    "B4GALNT2",
    "B4GALNT3",
    "B4GALNT4",
    "B4GALT1",
    "B4GALT2",
    "B4GALT3",
    "B4GALT4",
    "B4GALT5",
    "B4GALT6",
    "B4GALT7",
    "B4GAT1",
    "B9D1",
    "B9D2",
    "BAALC",
    "BAAT",
    "BABAM1",
    "BACE1",
    "BACE2",
    "BACH1",
    "BACH2",
    "BAD",
    "BAG1",
    "BAG2",
    "BAG3",
    "BAG4",
    "BAG5",
    "BAG6",
    "BAGE",
    "BAGE2",
    "BAGE3",
    "BAGE4",
    "BAGE5",
    "BAHD1",
    "BAIAP2",
    "BAIAP2L1",
    "BAIAP2L2",
    "BAIAP3",
    "BAK1",
    "BAMBI",
    "BANF1",
    "BANF2",
    "BANK1",
    "BANP",
    "BAP1",
    "BARD1",
    "BARHL1",
    "BARHL2",
    "BARX1",
    "BARX2",
    "BASP1",
    "BASP1P1",
    "BATF",
    "BATF2",
    "BATF3",
    "BAX",
    "BAZ1A",
    "BAZ2A",
    "BAZ2B",
    "BBC3",
    "BBIP1",
    "BBOF1",
    "BBOX1",
    "BBS1",
    "BBS10",
    "BBS12",
    "BBS2",
    "BBS4",
    "BBS5",
    "BBS7",
    "BBS9",
    "BBX",
    "BCAM",
    "BCAN",
    "BCAP29",
    "BCAP31",
    "BCAR1",
    "BCAR3",
    "BCAR4",
    "BCAS1",
    "BCAS2",
    "BCAS3",
    "BCAS4",
    "BCAT1",
    "BCAT2",
    "BCCIP",
    "BCDIN3D",
    "BCHE",
    "BCKDHA",
    "BCKDHB",
    "BCKDK",
    "BCL10",
    "BCL11A",
    "BCL11B",
    "BCL2",
    "BCL2A1",
    "BCL2L1",
    "BCL2L10",
    "BCL2L11",
    "BCL2L12",
    "BCL2L13",
    "BCL2L14",
    "BCL2L15",
    "BCL2L2",
    "BCL3",
    "BCL6",
    "BCL6B",
    "BCL7A",
    "BCL7B",
    "BCL7C",
    "BCL9",
    "BCL9L",
    "BCLAF1",
    "BCO1",
    "BCO2",
    "BCOR",
    "BCORL1",
    "BCR",
    "BCRP3",
    "BCS1L",
    "BCYRN1",
    "BDH1",
    "BDH2",
    "BDKRB1",
    "BDKRB2",
    "BDNF",
    "BDNF-AS",
    "BDP1",
    "BECN1",
    "BEGAIN",
    "BEND2",
    "BEND3",
    "BEND4",
    "BEND5",
    "BEND6",
    "BEND7",
    "BEST1",
    "BEST2",
    "BEST3",
    "BEST4",
    "BET1",
    "BET1L",
    "BEX1",
    "BEX2",
    "BEX3",
    "BEX4",
    "BEX5",
    "BFAR",
    "BFSP1",
    "BFSP2",
    "BGLAP",
    "BGN",
    "BHLHA15",
    "BHLHB9",
    "BHLHE22",
    "BHLHE23",
    "BHLHE40",
    "BHLHE41",
    "BHMT",
    "BHMT2",
    "BICC1",
    "BICD1",
    "BICD2",
    "BICDL1",
    "BICDL2",
    "BID",
    "BIK",
    "BIN1",
    "BIN2",
    "BIN3",
    "BIN3-IT1",
    "BIRC2",
    "BIRC3",
    "BIRC5",
    "BIRC6",
    "BIRC7",
    "BIRC8",
    "BIVM",
    "BLACAT1",
    "BLCAP",
    "BLID",
    "BLK",
    "BLM",
    "BLMH",
    "BLNK",
    "BLOC1S1",
    "BLOC1S2",
    "BLOC1S3",
    "BLOC1S4",
    "BLOC1S5",
    "BLOC1S6",
    "BLVRA",
    "BLVRB",
    "BLZF1",
    "BMF",
    "BMI1",
    "BMP1",
    "BMP10",
    "BMP15",
    "BMP2",
    "BMP2K",
    "BMP3",
    "BMP4",
    "BMP5",
    "BMP6",
    "BMP7",
    "BMP8A",
    "BMP8B",
    "BMPER",
    "BMPR1A",
    "BMPR1B",
    "BMPR2",
    "BMS1",
    "BMS1P4",
    "BMS1P5",
    "BMS1P6",
    "BMT2",
    "BMX",
    "BNC1",
    "BNC2",
    "BNIP1",
    "BNIP2",
    "BNIP3",
    "BNIP3L",
    "BNIPL",
    "BOC",
    "BOD1",
    "BOD1L1",
    "BOK",
    "BOLA1",
    "BOLA2",
    "BOLA2B",
    "BOLA3",
    "BOLL",
    "BOP1",
    "BORA",
    "BORCS5",
    "BORCS6",
    "BORCS7",
    "BORCS8-MEF2B",
    "BPGM",
    "BPHL",
    "BPI",
    "BPIFA1",
    "BPIFA2",
    "BPIFA3",
    "BPIFA4P",
    "BPIFB1",
    "BPIFB2",
    "BPIFB3",
    "BPIFB4",
    "BPIFB6",
    "BPIFC",
    "BPNT1",
    "BPTF",
    "BPY2",
    "BPY2B",
    "BPY2C",
    "BRAF",
    "BRAP",
    "BRAT1",
    "BRCA1",
    "BRCA2",
    "BRCC3",
    "BRD2",
    "BRD3",
    "BRD4",
    "BRD7",
    "BRD7P3",
    "BRD8",
    "BRD9",
    "BRDT",
    "BRDTP1",
    "BRE",
    "BREA2",
    "BRF1",
    "BRF2",
    "BRI3",
    "BRI3BP",
    "BRICD5",
    "BRINP1",
    "BRINP2",
    "BRINP3",
    "BRIP1",
    "BRIX1",
    "BRK1",
    "BRMS1",
    "BRMS1L",
    "BROX",
    "BRPF1",
    "BRPF3",
    "BRS3",
    "BRSK1",
    "BRSK2",
    "BRWD1",
    "BRWD3",
    "BSCL2",
    "BSDC1",
    "BSG",
    "BSN",
    "BSND",
    "BSPH1",
    "BSPRY",
    "BST1",
    "BST2",
    "BSX",
    "BTAF1",
    "BTBD1",
    "BTBD10",
    "BTBD11",
    "BTBD16",
    "BTBD17",
    "BTBD18",
    "BTBD2",
    "BTBD3",
    "BTBD6",
    "BTBD7",
    "BTBD8",
    "BTBD9",
    "BTC",
    "BTD",
    "BTF3",
    "BTF3L4",
    "BTF3P11",
    "BTG1",
    "BTG2",
    "BTG3",
    "BTG4",
    "BTK",
    "BTLA",
    "BTN1A1",
    "BTN2A1",
    "BTN2A2",
    "BTN3A1",
    "BTN3A2",
    "BTN3A3",
    "BTNL10",
    "BTNL3",
    "BTNL8",
    "BTNL9",
    "BTRC",
    "BUB1",
    "BUB1B",
    "BUB3",
    "BUD13",
    "BUD31",
    "BVES",
    "BYSL",
    "BZW1",
    "BZW2",
    "C10orf10",
    "C10orf105",
    "C10orf107",
    "C10orf11",
    "C10orf111",
    "C10orf113",
    "C10orf12",
    "C10orf120",
    "C10orf128",
    "C10orf131",
    "C10orf142",
    "C10orf2",
    "C10orf25",
    "C10orf35",
    "C10orf53",
    "C10orf54",
    "C10orf55",
    "C10orf62",
    "C10orf67",
    "C10orf76",
    "C10orf82",
    "C10orf88",
    "C10orf90",
    "C10orf91",
    "C10orf95",
    "C10orf99",
    "C11orf1",
    "C11orf16",
    "C11orf21",
    "C11orf24",
    "C11orf31",
    "C11orf40",
    "C11orf42",
    "C11orf44",
    "C11orf45",
    "C11orf49",
    "C11orf52",
    "C11orf53",
    "C11orf54",
    "C11orf57",
    "C11orf58",
    "C11orf63",
    "C11orf65",
    "C11orf68",
    "C11orf70",
    "C11orf71",
    "C11orf74",
    "C11orf80",
    "C11orf84",
    "C11orf86",
    "C11orf87",
    "C11orf88",
    "C11orf91",
    "C11orf95",
    "C11orf96",
    "C11orf97",
    "C12orf10",
    "C12orf29",
    "C12orf4",
    "C12orf40",
    "C12orf42",
    "C12orf43",
    "C12orf45",
    "C12orf49",
    "C12orf50",
    "C12orf54",
    "C12orf56",
    "C12orf57",
    "C12orf60",
    "C12orf65",
    "C12orf66",
    "C12orf71",
    "C12orf73",
    "C12orf74",
    "C12orf76",
    "C12orf77",
    "C14orf1",
    "C14orf105",
    "C14orf119",
    "C14orf159",
    "C14orf166",
    "C14orf169",
    "C14orf177",
    "C14orf178",
    "C14orf180",
    "C14orf2",
    "C14orf28",
    "C14orf37",
    "C14orf39",
    "C14orf79",
    "C14orf93",
    "C15orf32",
    "C15orf39",
    "C15orf40",
    "C15orf41",
    "C15orf48",
    "C15orf52",
    "C15orf53",
    "C15orf54",
    "C15orf56",
    "C15orf57",
    "C15orf59",
    "C15orf61",
    "C15orf62",
    "C16orf45",
    "C16orf46",
    "C16orf47",
    "C16orf54",
    "C16orf58",
    "C16orf59",
    "C16orf62",
    "C16orf70",
    "C16orf71",
    "C16orf72",
    "C16orf74",
    "C16orf78",
    "C16orf86",
    "C16orf87",
    "C16orf89",
    "C16orf90",
    "C16orf92",
    "C16orf96",
    "C17orf100",
    "C17orf102",
    "C17orf105",
    "C17orf107",
    "C17orf47",
    "C17orf49",
    "C17orf50",
    "C17orf51",
    "C17orf53",
    "C17orf58",
    "C17orf62",
    "C17orf64",
    "C17orf67",
    "C17orf74",
    "C17orf75",
    "C17orf77",
    "C17orf78",
    "C17orf80",
    "C17orf82",
    "C17orf89",
    "C17orf96",
    "C17orf97",
    "C17orf98",
    "C17orf99",
    "C18orf12",
    "C18orf21",
    "C18orf25",
    "C18orf32",
    "C18orf54",
    "C18orf8",
    "C19orf12",
    "C19orf18",
    "C19orf24",
    "C19orf25",
    "C19orf33",
    "C19orf35",
    "C19orf38",
    "C19orf43",
    "C19orf44",
    "C19orf45",
    "C19orf48",
    "C19orf52",
    "C19orf53",
    "C19orf54",
    "C19orf57",
    "C19orf60",
    "C19orf66",
    "C19orf67",
    "C19orf68",
    "C19orf70",
    "C19orf71",
    "C19orf73",
    "C19orf81",
    "C19orf84",
    "C1D",
    "C1GALT1",
    "C1GALT1C1",
    "C1GALT1C1L",
    "C1QA",
    "C1QB",
    "C1QBP",
    "C1QC",
    "C1QL1",
    "C1QL2",
    "C1QL3",
    "C1QL4",
    "C1QTNF1",
    "C1QTNF2",
    "C1QTNF3",
    "C1QTNF4",
    "C1QTNF5",
    "C1QTNF6",
    "C1QTNF7",
    "C1QTNF8",
    "C1QTNF9",
    "C1QTNF9B",
    "C1QTNF9B-AS1",
    "C1R",
    "C1RL",
    "C1RL-AS1",
    "C1S",
    "C1orf100",
    "C1orf101",
    "C1orf105",
    "C1orf106",
    "C1orf109",
    "C1orf111",
    "C1orf112",
    "C1orf115",
    "C1orf116",
    "C1orf122",
    "C1orf123",
    "C1orf131",
    "C1orf132",
    "C1orf137",
    "C1orf140",
    "C1orf146",
    "C1orf158",
    "C1orf159",
    "C1orf162",
    "C1orf168",
    "C1orf174",
    "C1orf185",
    "C1orf186",
    "C1orf189",
    "C1orf194",
    "C1orf198",
    "C1orf204",
    "C1orf21",
    "C1orf210",
    "C1orf216",
    "C1orf226",
    "C1orf229",
    "C1orf27",
    "C1orf35",
    "C1orf43",
    "C1orf50",
    "C1orf52",
    "C1orf53",
    "C1orf54",
    "C1orf56",
    "C1orf61",
    "C1orf64",
    "C1orf68",
    "C1orf74",
    "C1orf87",
    "C1orf94",
    "C2",
    "C20orf141",
    "C20orf144",
    "C20orf173",
    "C20orf181",
    "C20orf194",
    "C20orf196",
    "C20orf197",
    "C20orf203",
    "C20orf24",
    "C20orf27",
    "C20orf78",
    "C20orf85",
    "C20orf96",
    "C21orf2",
    "C21orf33",
    "C21orf58",
    "C21orf59",
    "C21orf62",
    "C21orf62-AS1",
    "C21orf91",
    "C21orf91-OT1",
    "C22orf15",
    "C22orf23",
    "C22orf24",
    "C22orf29",
    "C22orf31",
    "C22orf39",
    "C22orf42",
    "C2CD2",
    "C2CD2L",
    "C2CD3",
    "C2CD4A",
    "C2CD4B",
    "C2CD4C",
    "C2CD4D",
    "C2CD5",
    "C2orf15",
    "C2orf16",
    "C2orf27A",
    "C2orf27B",
    "C2orf40",
    "C2orf42",
    "C2orf47",
    "C2orf48",
    "C2orf49",
    "C2orf50",
    "C2orf54",
    "C2orf57",
    "C2orf61",
    "C2orf66",
    "C2orf68",
    "C2orf69",
    "C2orf70",
    "C2orf71",
    "C2orf73",
    "C2orf74",
    "C2orf76",
    "C2orf78",
    "C2orf80",
    "C2orf81",
    "C2orf82",
    "C2orf83",
    "C2orf88",
    "C3",
    "C3AR1",
    "C3orf14",
    "C3orf18",
    "C3orf20",
    "C3orf22",
    "C3orf30",
    "C3orf33",
    "C3orf35",
    "C3orf36",
    "C3orf38",
    "C3orf49",
    "C3orf52",
    "C3orf56",
    "C3orf58",
    "C3orf62",
    "C3orf67",
    "C3orf70",
    "C3orf79",
    "C3orf84",
    "C4A",
    "C4B",
    "C4BPA",
    "C4BPB",
    "C4orf17",
    "C4orf19",
    "C4orf22",
    "C4orf26",
    "C4orf3",
    "C4orf32",
    "C4orf33",
    "C4orf36",
    "C4orf45",
    "C4orf46",
    "C4orf47",
    "C4orf48",
    "C4orf51",
    "C5",
    "C5AR1",
    "C5AR2",
    "C5orf15",
    "C5orf22",
    "C5orf24",
    "C5orf30",
    "C5orf34",
    "C5orf38",
    "C5orf42",
    "C5orf45",
    "C5orf46",
    "C5orf47",
    "C5orf49",
    "C5orf51",
    "C5orf58",
    "C5orf60",
    "C5orf64",
    "C5orf66-AS2",
    "C6",
    "C6orf1",
    "C6orf10",
    "C6orf106",
    "C6orf118",
    "C6orf120",
    "C6orf136",
    "C6orf15",
    "C6orf163",
    "C6orf201",
    "C6orf203",
    "C6orf222",
    "C6orf223",
    "C6orf25",
    "C6orf47",
    "C6orf48",
    "C6orf52",
    "C6orf58",
    "C6orf62",
    "C6orf89",
    "C6orf99",
    "C7",
    "C7orf25",
    "C7orf26",
    "C7orf31",
    "C7orf33",
    "C7orf34",
    "C7orf43",
    "C7orf49",
    "C7orf50",
    "C7orf57",
    "C7orf61",
    "C7orf62",
    "C7orf65",
    "C7orf66",
    "C7orf69",
    "C7orf71",
    "C7orf72",
    "C7orf77",
    "C8A",
    "C8B",
    "C8G",
    "C8orf22",
    "C8orf31",
    "C8orf33",
    "C8orf34",
    "C8orf37",
    "C8orf37-AS1",
    "C8orf4",
    "C8orf44",
    "C8orf46",
    "C8orf58",
    "C8orf59",
    "C8orf74",
    "C8orf76",
    "C8orf82",
    "C8orf86",
    "C8orf88",
    "C9",
    "C9orf106",
    "C9orf116",
    "C9orf129",
    "C9orf131",
    "C9orf135",
    "C9orf139",
    "C9orf142",
    "C9orf152",
    "C9orf16",
    "C9orf163",
    "C9orf170",
    "C9orf172",
    "C9orf24",
    "C9orf3",
    "C9orf40",
    "C9orf43",
    "C9orf47",
    "C9orf50",
    "C9orf57",
    "C9orf64",
    "C9orf66",
    "C9orf69",
    "C9orf72",
    "C9orf78",
    "C9orf84",
    "C9orf85",
    "CA1",
    "CA10",
    "CA11",
    "CA12",
    "CA13",
    "CA14",
    "CA2",
    "CA3",
    "CA4",
    "CA5A",
    "CA5B",
    "CA5BP1",
    "CA6",
    "CA7",
    "CA8",
    "CA9",
    "CAAP1",
    "CAB39",
    "CAB39L",
    "CABIN1",
    "CABLES1",
    "CABLES2",
    "CABP1",
    "CABP2",
    "CABP4",
    "CABP5",
    "CABP7",
    "CABS1",
    "CABYR",
    "CACFD1",
    "CACHD1",
    "CACNA1A",
    "CACNA1B",
    "CACNA1C",
    "CACNA1C-AS4",
    "CACNA1D",
    "CACNA1E",
    "CACNA1F",
    "CACNA1G",
    "CACNA1H",
    "CACNA1I",
    "CACNA1S",
    "CACNA2D1",
    "CACNA2D2",
    "CACNA2D3",
    "CACNA2D4",
    "CACNB1",
    "CACNB2",
    "CACNB3",
    "CACNB4",
    "CACNG1",
    "CACNG2",
    "CACNG3",
    "CACNG4",
    "CACNG5",
    "CACNG6",
    "CACNG7",
    "CACNG8",
    "CACTIN",
    "CACUL1",
    "CACYBP",
    "CAD",
    "CADM1",
    "CADM2",
    "CADM3",
    "CADM4",
    "CADPS",
    "CADPS2",
    "CAGE1",
    "CALB1",
    "CALB2",
    "CALCA",
    "CALCB",
    "CALCOCO1",
    "CALCOCO2",
    "CALCR",
    "CALCRL",
    "CALD1",
    "CALHM1",
    "CALHM2",
    "CALHM3",
    "CALM1",
    "CALM2",
    "CALM3",
    "CALML3",
    "CALML3-AS1",
    "CALML4",
    "CALML5",
    "CALML6",
    "CALN1",
    "CALR",
    "CALR3",
    "CALU",
    "CALY",
    "CAMK1",
    "CAMK1D",
    "CAMK1G",
    "CAMK2A",
    "CAMK2B",
    "CAMK2D",
    "CAMK2G",
    "CAMK2N1",
    "CAMK2N2",
    "CAMK4",
    "CAMKK1",
    "CAMKK2",
    "CAMKMT",
    "CAMKV",
    "CAMLG",
    "CAMP",
    "CAMSAP1",
    "CAMSAP2",
    "CAMSAP3",
    "CAMTA1",
    "CAMTA2",
    "CAND1",
    "CAND2",
    "CANT1",
    "CANX",
    "CAP1",
    "CAP2",
    "CAPG",
    "CAPN1",
    "CAPN10",
    "CAPN11",
    "CAPN12",
    "CAPN13",
    "CAPN14",
    "CAPN15",
    "CAPN2",
    "CAPN3",
    "CAPN5",
    "CAPN6",
    "CAPN7",
    "CAPN8",
    "CAPN9",
    "CAPNS1",
    "CAPNS2",
    "CAPRIN1",
    "CAPRIN2",
    "CAPS",
    "CAPS2",
    "CAPSL",
    "CAPZA1",
    "CAPZA2",
    "CAPZA3",
    "CAPZB",
    "CARD10",
    "CARD11",
    "CARD14",
    "CARD16",
    "CARD17",
    "CARD18",
    "CARD19",
    "CARD6",
    "CARD8",
    "CARD9",
    "CARF",
    "CARHSP1",
    "CARM1",
    "CARMIL1",
    "CARMIL2",
    "CARMIL3",
    "CARNMT1",
    "CARNS1",
    "CARS2",
    "CARTPT",
    "CASC1",
    "CASC10",
    "CASC15",
    "CASC2",
    "CASC3",
    "CASC4",
    "CASC8",
    "CASD1",
    "CASK",
    "CASKIN1",
    "CASKIN2",
    "CASP1",
    "CASP10",
    "CASP14",
    "CASP2",
    "CASP3",
    "CASP4",
    "CASP5",
    "CASP6",
    "CASP7",
    "CASP8",
    "CASP8AP2",
    "CASP9",
    "CASQ1",
    "CASQ2",
    "CASR",
    "CASS4",
    "CASZ1",
    "CAT",
    "CATIP",
    "CATSPER1",
    "CATSPER2",
    "CATSPER2P1",
    "CATSPER3",
    "CATSPER4",
    "CATSPERB",
    "CATSPERD",
    "CATSPERG",
    "CAV1",
    "CAV2",
    "CAV3",
    "CBARP",
    "CBFA2T2",
    "CBFA2T3",
    "CBFB",
    "CBL",
    "CBLB",
    "CBLC",
    "CBLL1",
    "CBLN1",
    "CBLN2",
    "CBLN3",
    "CBLN4",
    "CBR1",
    "CBR3",
    "CBR4",
    "CBS",
    "CBWD1",
    "CBWD2",
    "CBWD3",
    "CBWD5",
    "CBWD6",
    "CBX1",
    "CBX2",
    "CBX3",
    "CBX4",
    "CBX5",
    "CBX6",
    "CBX7",
    "CBX8",
    "CBY1",
    "CBY3",
    "CC2D1A",
    "CC2D1B",
    "CC2D2A",
    "CC2D2B",
    "CCAR1",
    "CCAR2",
    "CCBE1",
    "CCDC102A",
    "CCDC102B",
    "CCDC103",
    "CCDC105",
    "CCDC106",
    "CCDC107",
    "CCDC110",
    "CCDC112",
    "CCDC113",
    "CCDC114",
    "CCDC115",
    "CCDC116",
    "CCDC117",
    "CCDC12",
    "CCDC120",
    "CCDC121",
    "CCDC122",
    "CCDC124",
    "CCDC125",
    "CCDC126",
    "CCDC127",
    "CCDC129",
    "CCDC13",
    "CCDC130",
    "CCDC134",
    "CCDC136",
    "CCDC137",
    "CCDC138",
    "CCDC14",
    "CCDC140",
    "CCDC141",
    "CCDC142",
    "CCDC144A",
    "CCDC144B",
    "CCDC144CP",
    "CCDC144NL",
    "CCDC146",
    "CCDC148",
    "CCDC149",
    "CCDC15",
    "CCDC150",
    "CCDC151",
    "CCDC152",
    "CCDC155",
    "CCDC157",
    "CCDC158",
    "CCDC159",
    "CCDC160",
    "CCDC166",
    "CCDC167",
    "CCDC169",
    "CCDC170",
    "CCDC171",
    "CCDC172",
    "CCDC173",
    "CCDC174",
    "CCDC175",
    "CCDC178",
    "CCDC18",
    "CCDC180",
    "CCDC181",
    "CCDC183",
    "CCDC183-AS1",
    "CCDC184",
    "CCDC185",
    "CCDC186",
    "CCDC187",
    "CCDC188",
    "CCDC189",
    "CCDC190",
    "CCDC191",
    "CCDC22",
    "CCDC24",
    "CCDC25",
    "CCDC26",
    "CCDC27",
    "CCDC28A",
    "CCDC28B",
    "CCDC3",
    "CCDC30",
    "CCDC33",
    "CCDC34",
    "CCDC36",
    "CCDC38",
    "CCDC39",
    "CCDC42",
    "CCDC43",
    "CCDC47",
    "CCDC50",
    "CCDC51",
    "CCDC53",
    "CCDC54",
    "CCDC57",
    "CCDC58",
    "CCDC59",
    "CCDC6",
    "CCDC60",
    "CCDC62",
    "CCDC63",
    "CCDC65",
    "CCDC66",
    "CCDC68",
    "CCDC69",
    "CCDC7",
    "CCDC70",
    "CCDC71",
    "CCDC71L",
    "CCDC73",
    "CCDC74A",
    "CCDC74B",
    "CCDC77",
    "CCDC8",
    "CCDC80",
    "CCDC81",
    "CCDC82",
    "CCDC83",
    "CCDC84",
    "CCDC85A",
    "CCDC85B",
    "CCDC85C",
    "CCDC86",
    "CCDC87",
    "CCDC88A",
    "CCDC88B",
    "CCDC88C",
    "CCDC89",
    "CCDC9",
    "CCDC90B",
    "CCDC91",
    "CCDC92",
    "CCDC93",
    "CCDC94",
    "CCDC96",
    "CCDC97",
    "CCER1",
    "CCER2",
    "CCHCR1",
    "CCIN",
    "CCK",
    "CCKAR",
    "CCKBR",
    "CCL1",
    "CCL11",
    "CCL13",
    "CCL14",
    "CCL15",
    "CCL16",
    "CCL17",
    "CCL18",
    "CCL19",
    "CCL2",
    "CCL20",
    "CCL21",
    "CCL22",
    "CCL23",
    "CCL24",
    "CCL25",
    "CCL26",
    "CCL27",
    "CCL28",
    "CCL3",
    "CCL3L1",
    "CCL3L3",
    "CCL4",
    "CCL4L1",
    "CCL5",
    "CCL7",
    "CCL8",
    "CCM2",
    "CCM2L",
    "CCNA1",
    "CCNA2",
    "CCNB1",
    "CCNB1IP1",
    "CCNB2",
    "CCNB3",
    "CCNC",
    "CCND1",
    "CCND2",
    "CCND3",
    "CCNDBP1",
    "CCNE1",
    "CCNE2",
    "CCNF",
    "CCNG1",
    "CCNG2",
    "CCNH",
    "CCNI",
    "CCNI2",
    "CCNJ",
    "CCNJL",
    "CCNL1",
    "CCNL2",
    "CCNO",
    "CCNT1",
    "CCNT2",
    "CCNY",
    "CCNYL1",
    "CCP110",
    "CCPG1",
    "CCR1",
    "CCR10",
    "CCR2",
    "CCR3",
    "CCR4",
    "CCR5",
    "CCR6",
    "CCR7",
    "CCR8",
    "CCR9",
    "CCRL2",
    "CCS",
    "CCSAP",
    "CCSER1",
    "CCSER2",
    "CCT2",
    "CCT3",
    "CCT4",
    "CCT5",
    "CCT6A",
    "CCT6B",
    "CCT6P1",
    "CCT7",
    "CCT8",
    "CCT8L2",
    "CCZ1",
    "CCZ1B",
    "CD101",
    "CD109",
    "CD14",
    "CD151",
    "CD160",
    "CD163",
    "CD163L1",
    "CD164",
    "CD164L2",
    "CD177",
    "CD180",
    "CD19",
    "CD1A",
    "CD1B",
    "CD1C",
    "CD1D",
    "CD1E",
    "CD2",
    "CD200",
    "CD200R1",
    "CD200R1L",
    "CD207",
    "CD209",
    "CD22",
    "CD226",
    "CD24",
    "CD244",
    "CD247",
    "CD248",
    "CD27",
    "CD27-AS1",
    "CD274",
    "CD276",
    "CD28",
    "CD2AP",
    "CD2BP2",
    "CD300A",
    "CD300C",
    "CD300E",
    "CD300LB",
    "CD300LD",
    "CD300LF",
    "CD300LG",
    "CD302",
    "CD320",
    "CD33",
    "CD34",
    "CD36",
    "CD37",
    "CD38",
    "CD3D",
    "CD3E",
    "CD3EAP",
    "CD3G",
    "CD4",
    "CD40",
    "CD40LG",
    "CD44",
    "CD47",
    "CD48",
    "CD5",
    "CD52",
    "CD53",
    "CD55",
    "CD58",
    "CD59",
    "CD5L",
    "CD6",
    "CD68",
    "CD69",
    "CD7",
    "CD70",
    "CD72",
    "CD74",
    "CD79A",
    "CD79B",
    "CD80",
    "CD81",
    "CD82",
    "CD83",
    "CD84",
    "CD86",
    "CD8A",
    "CD8B",
    "CD9",
    "CD93",
    "CD96",
    "CD99",
    "CD99L2",
    "CDA",
    "CDADC1",
    "CDAN1",
    "CDC123",
    "CDC14A",
    "CDC14B",
    "CDC14C",
    "CDC16",
    "CDC20",
    "CDC20B",
    "CDC23",
    "CDC25A",
    "CDC25B",
    "CDC25C",
    "CDC26",
    "CDC27",
    "CDC34",
    "CDC37",
    "CDC37L1",
    "CDC40",
    "CDC42",
    "CDC42BPA",
    "CDC42BPB",
    "CDC42BPG",
    "CDC42EP1",
    "CDC42EP2",
    "CDC42EP3",
    "CDC42EP4",
    "CDC42EP5",
    "CDC42SE1",
    "CDC42SE2",
    "CDC45",
    "CDC5L",
    "CDC6",
    "CDC7",
    "CDC73",
    "CDCA2",
    "CDCA3",
    "CDCA4",
    "CDCA5",
    "CDCA7",
    "CDCA7L",
    "CDCA8",
    "CDCP1",
    "CDCP2",
    "CDH1",
    "CDH10",
    "CDH11",
    "CDH12",
    "CDH13",
    "CDH15",
    "CDH16",
    "CDH17",
    "CDH18",
    "CDH19",
    "CDH2",
    "CDH20",
    "CDH22",
    "CDH23",
    "CDH24",
    "CDH26",
    "CDH3",
    "CDH4",
    "CDH5",
    "CDH6",
    "CDH7",
    "CDH8",
    "CDH9",
    "CDHR1",
    "CDHR2",
    "CDHR3",
    "CDHR4",
    "CDHR5",
    "CDIP1",
    "CDIPT",
    "CDK1",
    "CDK10",
    "CDK11A",
    "CDK11B",
    "CDK12",
    "CDK13",
    "CDK14",
    "CDK15",
    "CDK16",
    "CDK17",
    "CDK18",
    "CDK19",
    "CDK2",
    "CDK20",
    "CDK2AP1",
    "CDK2AP2",
    "CDK3",
    "CDK4",
    "CDK5",
    "CDK5R1",
    "CDK5R2",
    "CDK5RAP1",
    "CDK5RAP2",
    "CDK5RAP3",
    "CDK6",
    "CDK7",
    "CDK8",
    "CDK9",
    "CDKAL1",
    "CDKL1",
    "CDKL2",
    "CDKL3",
    "CDKL4",
    "CDKL5",
    "CDKN1A",
    "CDKN1B",
    "CDKN1C",
    "CDKN2A",
    "CDKN2AIP",
    "CDKN2AIPNL",
    "CDKN2B",
    "CDKN2B-AS1",
    "CDKN2C",
    "CDKN2D",
    "CDKN3",
    "CDNF",
    "CDO1",
    "CDON",
    "CDPF1",
    "CDR1",
    "CDR2",
    "CDR2L",
    "CDRT1",
    "CDRT15",
    "CDRT15L2",
    "CDRT15P1",
    "CDRT15P2",
    "CDS1",
    "CDS2",
    "CDSN",
    "CDT1",
    "CDV3",
    "CDX1",
    "CDX2",
    "CDX4",
    "CDY1",
    "CDY1B",
    "CDY2A",
    "CDY2B",
    "CDYL",
    "CDYL2",
    "CEACAM1",
    "CEACAM16",
    "CEACAM19",
    "CEACAM20",
    "CEACAM21",
    "CEACAM22P",
    "CEACAM3",
    "CEACAM4",
    "CEACAM5",
    "CEACAM6",
    "CEACAM7",
    "CEACAM8",
    "CEBPA",
    "CEBPB",
    "CEBPD",
    "CEBPE",
    "CEBPG",
    "CEBPZ",
    "CECR1",
    "CECR5",
    "CECR5-AS1",
    "CECR6",
    "CEL",
    "CELA1",
    "CELA2A",
    "CELA2B",
    "CELA3A",
    "CELA3B",
    "CELF1",
    "CELF2",
    "CELF2-AS2",
    "CELF3",
    "CELF4",
    "CELF5",
    "CELF6",
    "CELP",
    "CELSR1",
    "CELSR2",
    "CELSR3",
    "CEMIP",
    "CEMP1",
    "CEND1",
    "CENPA",
    "CENPB",
    "CENPBD1",
    "CENPC",
    "CENPE",
    "CENPF",
    "CENPH",
    "CENPI",
    "CENPJ",
    "CENPK",
    "CENPL",
    "CENPM",
    "CENPN",
    "CENPO",
    "CENPP",
    "CENPQ",
    "CENPT",
    "CENPU",
    "CENPV",
    "CENPVL1",
    "CENPVL2",
    "CENPW",
    "CEP104",
    "CEP112",
    "CEP120",
    "CEP126",
    "CEP128",
    "CEP131",
    "CEP135",
    "CEP152",
    "CEP162",
    "CEP164",
    "CEP170",
    "CEP170B",
    "CEP170P1",
    "CEP19",
    "CEP192",
    "CEP250",
    "CEP290",
    "CEP295",
    "CEP350",
    "CEP41",
    "CEP44",
    "CEP55",
    "CEP57",
    "CEP57L1",
    "CEP63",
    "CEP68",
    "CEP70",
    "CEP72",
    "CEP76",
    "CEP78",
    "CEP83",
    "CEP85",
    "CEP85L",
    "CEP89",
    "CEP95",
    "CEP97",
    "CEPT1",
    "CER1",
    "CERCAM",
    "CERK",
    "CERKL",
    "CERS1",
    "CERS2",
    "CERS3",
    "CERS4",
    "CERS5",
    "CERS6",
    "CES1",
    "CES1P1",
    "CES2",
    "CES3",
    "CES4A",
    "CES5A",
    "CES5AP1",
    "CETN1",
    "CETN2",
    "CETN3",
    "CETN4P",
    "CETP",
    "CFAP100",
    "CFAP126",
    "CFAP157",
    "CFAP161",
    "CFAP20",
    "CFAP206",
    "CFAP36",
    "CFAP43",
    "CFAP44",
    "CFAP45",
    "CFAP47",
    "CFAP52",
    "CFAP53",
    "CFAP57",
    "CFAP58",
    "CFAP61",
    "CFAP65",
    "CFAP69",
    "CFAP70",
    "CFAP73",
    "CFAP77",
    "CFAP97",
    "CFAP99",
    "CFB",
    "CFC1",
    "CFC1B",
    "CFD",
    "CFDP1",
    "CFH",
    "CFHR1",
    "CFHR2",
    "CFHR3",
    "CFHR4",
    "CFHR5",
    "CFI",
    "CFL1",
    "CFL2",
    "CFLAR",
    "CFP",
    "CFTR",
    "CGA",
    "CGB1",
    "CGB2",
    "CGB3",
    "CGB5",
    "CGB7",
    "CGB8",
    "CGGBP1",
    "CGN",
    "CGNL1",
    "CGREF1",
    "CGRRF1",
    "CH25H",
    "CHAC1",
    "CHAC2",
    "CHAD",
    "CHADL",
    "CHAF1A",
    "CHAF1B",
    "CHAMP1",
    "CHAT",
    "CHCHD1",
    "CHCHD10",
    "CHCHD2",
    "CHCHD3",
    "CHCHD4",
    "CHCHD5",
    "CHCHD6",
    "CHCHD7",
    "CHD1",
    "CHD1L",
    "CHD2",
    "CHD3",
    "CHD4",
    "CHD5",
    "CHD6",
    "CHD7",
    "CHD8",
    "CHD9",
    "CHDH",
    "CHEK1",
    "CHEK2",
    "CHERP",
    "CHFR",
    "CHGA",
    "CHGB",
    "CHI3L1",
    "CHI3L2",
    "CHIA",
    "CHIC1",
    "CHIC2",
    "CHID1",
    "CHIT1",
    "CHKA",
    "CHKB",
    "CHKB-AS1",
    "CHL1",
    "CHM",
    "CHML",
    "CHMP1A",
    "CHMP1B",
    "CHMP2A",
    "CHMP2B",
    "CHMP3",
    "CHMP4A",
    "CHMP4B",
    "CHMP4C",
    "CHMP5",
    "CHMP6",
    "CHMP7",
    "CHN1",
    "CHN2",
    "CHODL",
    "CHODL-AS1",
    "CHORDC1",
    "CHP1",
    "CHP2",
    "CHPF",
    "CHPF2",
    "CHPT1",
    "CHRAC1",
    "CHRD",
    "CHRDL1",
    "CHRDL2",
    "CHRFAM7A",
    "CHRM1",
    "CHRM2",
    "CHRM3",
    "CHRM4",
    "CHRM5",
    "CHRNA1",
    "CHRNA10",
    "CHRNA2",
    "CHRNA3",
    "CHRNA4",
    "CHRNA5",
    "CHRNA6",
    "CHRNA9",
    "CHRNB1",
    "CHRNB2",
    "CHRNB3",
    "CHRNB4",
    "CHRND",
    "CHRNE",
    "CHRNG",
    "CHST1",
    "CHST10",
    "CHST11",
    "CHST12",
    "CHST13",
    "CHST14",
    "CHST15",
    "CHST2",
    "CHST3",
    "CHST4",
    "CHST5",
    "CHST6",
    "CHST7",
    "CHST8",
    "CHST9",
    "CHSY1",
    "CHSY3",
    "CHTF18",
    "CHTOP",
    "CHUK",
    "CHURC1",
    "CIAO1",
    "CIAPIN1",
    "CIART",
    "CIB1",
    "CIB2",
    "CIB3",
    "CIB4",
    "CIC",
    "CIDEA",
    "CIDEB",
    "CIDEC",
    "CIDECP",
    "CIITA",
    "CILP",
    "CILP2",
    "CINP",
    "CIPC",
    "CIR1",
    "CIRBP",
    "CISD1",
    "CISD2",
    "CISD3",
    "CISH",
    "CIT",
    "CITED1",
    "CITED2",
    "CITED4",
    "CIZ1",
    "CKAP2",
    "CKAP2L",
    "CKAP4",
    "CKAP5",
    "CKB",
    "CKLF",
    "CKM",
    "CKMT1A",
    "CKMT1B",
    "CKMT2",
    "CKS1B",
    "CKS2",
    "CLASP1",
    "CLASP2",
    "CLASRP",
    "CLC",
    "CLCA1",
    "CLCA2",
    "CLCA4",
    "CLCC1",
    "CLCF1",
    "CLCN1",
    "CLCN2",
    "CLCN3",
    "CLCN4",
    "CLCN5",
    "CLCN6",
    "CLCN7",
    "CLCNKA",
    "CLCNKB",
    "CLDN1",
    "CLDN10",
    "CLDN11",
    "CLDN12",
    "CLDN14",
    "CLDN15",
    "CLDN16",
    "CLDN17",
    "CLDN18",
    "CLDN19",
    "CLDN2",
    "CLDN20",
    "CLDN22",
    "CLDN23",
    "CLDN24",
    "CLDN25",
    "CLDN3",
    "CLDN4",
    "CLDN5",
    "CLDN6",
    "CLDN7",
    "CLDN8",
    "CLDN9",
    "CLDND1",
    "CLDND2",
    "CLEC10A",
    "CLEC11A",
    "CLEC12A",
    "CLEC12B",
    "CLEC14A",
    "CLEC16A",
    "CLEC17A",
    "CLEC18A",
    "CLEC18B",
    "CLEC18C",
    "CLEC1A",
    "CLEC1B",
    "CLEC2A",
    "CLEC2B",
    "CLEC2D",
    "CLEC3A",
    "CLEC3B",
    "CLEC4A",
    "CLEC4C",
    "CLEC4D",
    "CLEC4E",
    "CLEC4F",
    "CLEC4G",
    "CLEC4GP1",
    "CLEC4M",
    "CLEC5A",
    "CLEC6A",
    "CLEC7A",
    "CLEC9A",
    "CLECL1",
    "CLGN",
    "CLHC1",
    "CLIC1",
    "CLIC2",
    "CLIC3",
    "CLIC4",
    "CLIC5",
    "CLIC6",
    "CLINT1",
    "CLIP1",
    "CLIP2",
    "CLIP3",
    "CLIP4",
    "CLK1",
    "CLK2P1",
    "CLK3",
    "CLK4",
    "CLLU1",
    "CLLU1OS",
    "CLMN",
    "CLMP",
    "CLN3",
    "CLN5",
    "CLN6",
    "CLN8",
    "CLNK",
    "CLNS1A",
    "CLOCK",
    "CLP1",
    "CLPB",
    "CLPP",
    "CLPS",
    "CLPSL1",
    "CLPSL2",
    "CLPTM1",
    "CLPTM1L",
    "CLPX",
    "CLRN1",
    "CLRN1-AS1",
    "CLRN2",
    "CLRN3",
    "CLSPN",
    "CLSTN1",
    "CLSTN2",
    "CLSTN3",
    "CLTA",
    "CLTB",
    "CLTC",
    "CLTCL1",
    "CLU",
    "CLUAP1",
    "CLUH",
    "CLUHP3",
    "CLUL1",
    "CLVS1",
    "CLVS2",
    "CLYBL",
    "CMA1",
    "CMAHP",
    "CMAS",
    "CMBL",
    "CMC1",
    "CMC2",
    "CMIP",
    "CMKLR1",
    "CMPK1",
    "CMPK2",
    "CMSS1",
    "CMTM1",
    "CMTM2",
    "CMTM3",
    "CMTM4",
    "CMTM5",
    "CMTM6",
    "CMTM7",
    "CMTM8",
    "CMTR1",
    "CMTR2",
    "CMYA5",
    "CNBD1",
    "CNBD2",
    "CNBP",
    "CNDP1",
    "CNDP2",
    "CNEP1R1",
    "CNFN",
    "CNGA1",
    "CNGA2",
    "CNGA3",
    "CNGA4",
    "CNGB1",
    "CNGB3",
    "CNIH1",
    "CNIH2",
    "CNIH3",
    "CNIH4",
    "CNKSR1",
    "CNKSR2",
    "CNKSR3",
    "CNN1",
    "CNN2",
    "CNN3",
    "CNNM1",
    "CNNM2",
    "CNNM3",
    "CNNM4",
    "CNOT1",
    "CNOT10",
    "CNOT11",
    "CNOT2",
    "CNOT3",
    "CNOT4",
    "CNOT6L",
    "CNOT7",
    "CNOT8",
    "CNOT9",
    "CNP",
    "CNPPD1",
    "CNPY1",
    "CNPY2",
    "CNPY3",
    "CNPY4",
    "CNR1",
    "CNR2",
    "CNRIP1",
    "CNST",
    "CNTD1",
    "CNTD2",
    "CNTF",
    "CNTFR",
    "CNTFR-AS1",
    "CNTLN",
    "CNTN1",
    "CNTN2",
    "CNTN3",
    "CNTN4",
    "CNTN5",
    "CNTN6",
    "CNTNAP1",
    "CNTNAP2",
    "CNTNAP3",
    "CNTNAP4",
    "CNTNAP5",
    "CNTRL",
    "CNTROB",
    "COA1",
    "COA3",
    "COA4",
    "COA5",
    "COA6",
    "COA7",
    "COASY",
    "COBL",
    "COBLL1",
    "COCH",
    "COG1",
    "COG2",
    "COG3",
    "COG4",
    "COG5",
    "COG6",
    "COG7",
    "COG8",
    "COIL",
    "COL10A1",
    "COL11A1",
    "COL11A2",
    "COL12A1",
    "COL13A1",
    "COL14A1",
    "COL15A1",
    "COL16A1",
    "COL17A1",
    "COL18A1",
    "COL19A1",
    "COL1A1",
    "COL1A2",
    "COL20A1",
    "COL21A1",
    "COL22A1",
    "COL23A1",
    "COL24A1",
    "COL25A1",
    "COL26A1",
    "COL27A1",
    "COL28A1",
    "COL2A1",
    "COL3A1",
    "COL4A1",
    "COL4A2",
    "COL4A3",
    "COL4A3BP",
    "COL4A4",
    "COL4A5",
    "COL4A6",
    "COL5A1",
    "COL5A2",
    "COL5A3",
    "COL6A1",
    "COL6A2",
    "COL6A3",
    "COL6A4P1",
    "COL6A4P2",
    "COL6A5",
    "COL6A6",
    "COL7A1",
    "COL8A1",
    "COL8A2",
    "COL9A1",
    "COL9A2",
    "COL9A3",
    "COLCA1",
    "COLCA2",
    "COLEC10",
    "COLEC11",
    "COLEC12",
    "COLGALT1",
    "COLGALT2",
    "COLQ",
    "COMMD1",
    "COMMD10",
    "COMMD2",
    "COMMD3",
    "COMMD4",
    "COMMD5",
    "COMMD6",
    "COMMD7",
    "COMMD8",
    "COMMD9",
    "COMP",
    "COMT",
    "COMTD1",
    "COPA",
    "COPB1",
    "COPB2",
    "COPE",
    "COPG1",
    "COPG2",
    "COPG2IT1",
    "COPRS",
    "COPS2",
    "COPS3",
    "COPS4",
    "COPS5",
    "COPS6",
    "COPS7A",
    "COPS7B",
    "COPS8",
    "COPS9",
    "COPZ1",
    "COPZ2",
    "COQ10A",
    "COQ10B",
    "COQ2",
    "COQ3",
    "COQ4",
    "COQ5",
    "COQ6",
    "COQ7",
    "COQ8A",
    "COQ8B",
    "COQ9",
    "CORIN",
    "CORO1A",
    "CORO1B",
    "CORO1C",
    "CORO2A",
    "CORO2B",
    "CORO6",
    "CORO7",
    "CORT",
    "COTL1",
    "COX10",
    "COX11",
    "COX14",
    "COX15",
    "COX16",
    "COX17",
    "COX18",
    "COX19",
    "COX20",
    "COX4I1",
    "COX4I2",
    "COX5A",
    "COX5B",
    "COX6A1",
    "COX6A2",
    "COX6B1",
    "COX6B2",
    "COX6C",
    "COX7A1",
    "COX7A2",
    "COX7A2L",
    "COX7B",
    "COX7B2",
    "COX7C",
    "COX8A",
    "COX8C",
    "CP",
    "CPA1",
    "CPA2",
    "CPA3",
    "CPA4",
    "CPA5",
    "CPA6",
    "CPAMD8",
    "CPB1",
    "CPB2",
    "CPD",
    "CPE",
    "CPEB1",
    "CPEB2",
    "CPEB2-AS1",
    "CPEB3",
    "CPEB4",
    "CPED1",
    "CPLX1",
    "CPLX2",
    "CPLX3",
    "CPLX4",
    "CPM",
    "CPN1",
    "CPN2",
    "CPNE1",
    "CPNE2",
    "CPNE3",
    "CPNE4",
    "CPNE5",
    "CPNE6",
    "CPNE7",
    "CPNE8",
    "CPNE9",
    "CPO",
    "CPOX",
    "CPPED1",
    "CPQ",
    "CPS1",
    "CPS1-IT1",
    "CPSF1",
    "CPSF2",
    "CPSF3",
    "CPSF3L",
    "CPSF4",
    "CPSF4L",
    "CPSF6",
    "CPSF7",
    "CPT1A",
    "CPT1B",
    "CPT1C",
    "CPT2",
    "CPTP",
    "CPVL",
    "CPXCR1",
    "CPXM1",
    "CPXM2",
    "CPZ",
    "CR1",
    "CR1L",
    "CR2",
    "CRABP1",
    "CRABP2",
    "CRACR2A",
    "CRACR2B",
    "CRADD",
    "CRAMP1",
    "CRAT",
    "CRB1",
    "CRB2",
    "CRB3",
    "CRBN",
    "CRCP",
    "CRCT1",
    "CREB1",
    "CREB3",
    "CREB3L1",
    "CREB3L2",
    "CREB3L3",
    "CREB3L4",
    "CREB5",
    "CREBBP",
    "CREBL2",
    "CREBRF",
    "CREBZF",
    "CREG1",
    "CREG2",
    "CRELD1",
    "CRELD2",
    "CREM",
    "CRH",
    "CRHBP",
    "CRHR1",
    "CRHR2",
    "CRIM1",
    "CRIP1",
    "CRIP2",
    "CRIP3",
    "CRIPAK",
    "CRIPT",
    "CRISP1",
    "CRISP2",
    "CRISP3",
    "CRISPLD1",
    "CRISPLD2",
    "CRK",
    "CRKL",
    "CRLF1",
    "CRLF2",
    "CRLF3",
    "CRLS1",
    "CRMP1",
    "CRNDE",
    "CRNKL1",
    "CRNN",
    "CROCC",
    "CROCCP2",
    "CROCCP3",
    "CROT",
    "CRP",
    "CRSP8P",
    "CRTAC1",
    "CRTAM",
    "CRTAP",
    "CRTC1",
    "CRTC2",
    "CRTC3",
    "CRX",
    "CRY1",
    "CRY2",
    "CRYAA",
    "CRYAB",
    "CRYBA1",
    "CRYBA2",
    "CRYBA4",
    "CRYBB1",
    "CRYBB2",
    "CRYBB3",
    "CRYBG3",
    "CRYGA",
    "CRYGB",
    "CRYGC",
    "CRYGD",
    "CRYGN",
    "CRYGS",
    "CRYL1",
    "CRYM",
    "CRYZ",
    "CRYZL1",
    "CS",
    "CSAD",
    "CSAG1",
    "CSAG3",
    "CSDC2",
    "CSDE1",
    "CSE1L",
    "CSF1",
    "CSF1R",
    "CSF2",
    "CSF2RA",
    "CSF2RB",
    "CSF3",
    "CSF3R",
    "CSGALNACT1",
    "CSGALNACT2",
    "CSH1",
    "CSH2",
    "CSHL1",
    "CSK",
    "CSMD1",
    "CSMD2",
    "CSMD3",
    "CSN1S1",
    "CSN1S2AP",
    "CSN2",
    "CSN3",
    "CSNK1A1",
    "CSNK1A1L",
    "CSNK1A1P1",
    "CSNK1D",
    "CSNK1E",
    "CSNK1G1",
    "CSNK1G2",
    "CSNK1G3",
    "CSNK2A1",
    "CSNK2A2",
    "CSNK2B",
    "CSPG4",
    "CSPG4P1Y",
    "CSPG5",
    "CSPP1",
    "CSRNP1",
    "CSRNP2",
    "CSRNP3",
    "CSRP1",
    "CSRP2",
    "CSRP3",
    "CST1",
    "CST11",
    "CST13P",
    "CST2",
    "CST3",
    "CST4",
    "CST5",
    "CST6",
    "CST7",
    "CST8",
    "CST9",
    "CST9L",
    "CSTA",
    "CSTB",
    "CSTF1",
    "CSTF2",
    "CSTF2T",
    "CSTF3",
    "CSTL1",
    "CT45A1",
    "CT45A2",
    "CT45A3",
    "CT45A5",
    "CT45A6",
    "CT47A1",
    "CT47A11",
    "CT47A6",
    "CT47A7",
    "CT55",
    "CT62",
    "CT83",
    "CTAG1A",
    "CTAG1B",
    "CTAG2",
    "CTAGE1",
    "CTAGE10P",
    "CTAGE11P",
    "CTAGE15",
    "CTAGE5",
    "CTAGE6",
    "CTAGE9",
    "CTBP1",
    "CTBP2",
    "CTBS",
    "CTCF",
    "CTCFL",
    "CTD-2297D10.2",
    "CTDNEP1",
    "CTDP1",
    "CTDSP1",
    "CTDSP2",
    "CTDSPL",
    "CTDSPL2",
    "CTF1",
    "CTGF",
    "CTH",
    "CTHRC1",
    "CTIF",
    "CTLA4",
    "CTNNA1",
    "CTNNA2",
    "CTNNA3",
    "CTNNAL1",
    "CTNNB1",
    "CTNNBIP1",
    "CTNNBL1",
    "CTNND1",
    "CTNND2",
    "CTNS",
    "CTPS1",
    "CTPS2",
    "CTR9",
    "CTRB1",
    "CTRB2",
    "CTRC",
    "CTRL",
    "CTSA",
    "CTSB",
    "CTSC",
    "CTSD",
    "CTSE",
    "CTSF",
    "CTSG",
    "CTSH",
    "CTSK",
    "CTSL",
    "CTSO",
    "CTSS",
    "CTSV",
    "CTSW",
    "CTSZ",
    "CTTN",
    "CTTNBP2",
    "CTTNBP2NL",
    "CTU1",
    "CTU2",
    "CTXN1",
    "CTXN2",
    "CTXN3",
    "CUBN",
    "CUEDC1",
    "CUEDC2",
    "CUL1",
    "CUL2",
    "CUL3",
    "CUL4A",
    "CUL4B",
    "CUL5",
    "CUL7",
    "CUL9",
    "CUTA",
    "CUTC",
    "CUX1",
    "CUX2",
    "CUZD1",
    "CWC15",
    "CWC22",
    "CWC25",
    "CWC27",
    "CWF19L1",
    "CWF19L2",
    "CWH43",
    "CX3CL1",
    "CX3CR1",
    "CXADR",
    "CXADRP2",
    "CXADRP3",
    "CXCL1",
    "CXCL10",
    "CXCL11",
    "CXCL12",
    "CXCL13",
    "CXCL14",
    "CXCL16",
    "CXCL17",
    "CXCL2",
    "CXCL3",
    "CXCL5",
    "CXCL6",
    "CXCL8",
    "CXCL9",
    "CXCR1",
    "CXCR2",
    "CXCR2P1",
    "CXCR3",
    "CXCR4",
    "CXCR5",
    "CXCR6",
    "CXXC1",
    "CXXC4",
    "CXXC5",
    "CXorf21",
    "CXorf23",
    "CXorf36",
    "CXorf38",
    "CXorf40A",
    "CXorf40B",
    "CXorf49",
    "CXorf49B",
    "CXorf51A",
    "CXorf51B",
    "CXorf56",
    "CXorf57",
    "CXorf58",
    "CXorf65",
    "CXorf66",
    "CXorf67",
    "CYB561",
    "CYB561A3",
    "CYB561D1",
    "CYB561D2",
    "CYB5A",
    "CYB5B",
    "CYB5D1",
    "CYB5D2",
    "CYB5R1",
    "CYB5R2",
    "CYB5R3",
    "CYB5R4",
    "CYB5RL",
    "CYBA",
    "CYBB",
    "CYBRD1",
    "CYC1",
    "CYCS",
    "CYCSP52",
    "CYFIP1",
    "CYFIP2",
    "CYGB",
    "CYHR1",
    "CYLC1",
    "CYLC2",
    "CYLD",
    "CYMP",
    "CYP11A1",
    "CYP11B1",
    "CYP11B2",
    "CYP17A1",
    "CYP19A1",
    "CYP1A1",
    "CYP1A2",
    "CYP1B1",
    "CYP1B1-AS1",
    "CYP20A1",
    "CYP21A2",
    "CYP24A1",
    "CYP26A1",
    "CYP26B1",
    "CYP26C1",
    "CYP27A1",
    "CYP27B1",
    "CYP27C1",
    "CYP2A13",
    "CYP2A6",
    "CYP2A7",
    "CYP2B6",
    "CYP2B7P",
    "CYP2C18",
    "CYP2C19",
    "CYP2C8",
    "CYP2C9",
    "CYP2D6",
    "CYP2D7",
    "CYP2E1",
    "CYP2F1",
    "CYP2J2",
    "CYP2R1",
    "CYP2S1",
    "CYP2U1",
    "CYP2W1",
    "CYP39A1",
    "CYP3A4",
    "CYP3A43",
    "CYP3A5",
    "CYP3A7",
    "CYP46A1",
    "CYP4A11",
    "CYP4A22",
    "CYP4B1",
    "CYP4F11",
    "CYP4F12",
    "CYP4F2",
    "CYP4F22",
    "CYP4F24P",
    "CYP4F3",
    "CYP4F30P",
    "CYP4F8",
    "CYP4V2",
    "CYP4X1",
    "CYP4Z1",
    "CYP4Z2P",
    "CYP51A1",
    "CYP7A1",
    "CYP7B1",
    "CYP8B1",
    "CYR61",
    "CYS1",
    "CYSLTR1",
    "CYSLTR2",
    "CYSRT1",
    "CYSTM1",
    "CYTH1",
    "CYTH2",
    "CYTH3",
    "CYTH4",
    "CYTIP",
    "CYTL1",
    "CYYR1",
    "D21S2090E",
    "D2HGDH",
    "DAAM1",
    "DAAM2",
    "DAB1",
    "DAB2",
    "DAB2IP",
    "DACH1",
    "DACH2",
    "DACT1",
    "DACT2",
    "DACT3",
    "DAD1",
    "DAG1",
    "DAGLA",
    "DAGLB",
    "DALIR",
    "DALRD3",
    "DANCR",
    "DAND5",
    "DAO",
    "DAOA",
    "DAP",
    "DAP3",
    "DAPK1",
    "DAPK2",
    "DAPK3",
    "DAPL1",
    "DAPP1",
    "DARS",
    "DARS2",
    "DAW1",
    "DAXX",
    "DAZ1",
    "DAZ2",
    "DAZ3",
    "DAZ4",
    "DAZAP1",
    "DAZAP2",
    "DAZL",
    "DBF4",
    "DBF4B",
    "DBH",
    "DBI",
    "DBIL5P",
    "DBN1",
    "DBNDD1",
    "DBNDD2",
    "DBNL",
    "DBP",
    "DBR1",
    "DBT",
    "DBX1",
    "DBX2",
    "DCAF1",
    "DCAF10",
    "DCAF11",
    "DCAF12",
    "DCAF12L1",
    "DCAF12L2",
    "DCAF13",
    "DCAF13P3",
    "DCAF15",
    "DCAF16",
    "DCAF17",
    "DCAF4",
    "DCAF4L1",
    "DCAF4L2",
    "DCAF5",
    "DCAF6",
    "DCAF7",
    "DCAF8",
    "DCAF8L1",
    "DCAF8L2",
    "DCAKD",
    "DCANP1",
    "DCBLD1",
    "DCBLD2",
    "DCC",
    "DCD",
    "DCDC1",
    "DCDC2",
    "DCDC2B",
    "DCDC2C",
    "DCHS1",
    "DCHS2",
    "DCK",
    "DCLK1",
    "DCLK2",
    "DCLK3",
    "DCLRE1A",
    "DCLRE1B",
    "DCLRE1C",
    "DCN",
    "DCP1A",
    "DCP1B",
    "DCP2",
    "DCPS",
    "DCST1",
    "DCST2",
    "DCSTAMP",
    "DCT",
    "DCTD",
    "DCTN1",
    "DCTN1-AS1",
    "DCTN2",
    "DCTN3",
    "DCTN4",
    "DCTN5",
    "DCTN6",
    "DCTPP1",
    "DCUN1D1",
    "DCUN1D2",
    "DCUN1D3",
    "DCUN1D4",
    "DCUN1D5",
    "DCX",
    "DCXR",
    "DDA1",
    "DDAH1",
    "DDAH2",
    "DDB1",
    "DDB2",
    "DDC",
    "DDHD1",
    "DDHD2",
    "DDI1",
    "DDI2",
    "DDIAS",
    "DDIT3",
    "DDIT4",
    "DDIT4L",
    "DDN",
    "DDO",
    "DDOST",
    "DDR1",
    "DDR2",
    "DDRGK1",
    "DDT",
    "DDTL",
    "DDX1",
    "DDX10",
    "DDX11",
    "DDX17",
    "DDX18",
    "DDX19A",
    "DDX19B",
    "DDX20",
    "DDX21",
    "DDX23",
    "DDX24",
    "DDX25",
    "DDX27",
    "DDX28",
    "DDX31",
    "DDX39A",
    "DDX39B",
    "DDX3X",
    "DDX3Y",
    "DDX4",
    "DDX41",
    "DDX42",
    "DDX43",
    "DDX46",
    "DDX47",
    "DDX49",
    "DDX5",
    "DDX50",
    "DDX51",
    "DDX52",
    "DDX53",
    "DDX54",
    "DDX55",
    "DDX56",
    "DDX58",
    "DDX59",
    "DDX6",
    "DDX60",
    "DDX60L",
    "DEAF1",
    "DEC1",
    "DECR1",
    "DECR2",
    "DEDD",
    "DEDD2",
    "DEF6",
    "DEF8",
    "DEFA1",
    "DEFA1B",
    "DEFA3",
    "DEFA4",
    "DEFA5",
    "DEFA6",
    "DEFB1",
    "DEFB103A",
    "DEFB103B",
    "DEFB104A",
    "DEFB104B",
    "DEFB105A",
    "DEFB105B",
    "DEFB106A",
    "DEFB106B",
    "DEFB107A",
    "DEFB107B",
    "DEFB108B",
    "DEFB109P1",
    "DEFB110",
    "DEFB112",
    "DEFB113",
    "DEFB114",
    "DEFB115",
    "DEFB116",
    "DEFB118",
    "DEFB119",
    "DEFB121",
    "DEFB123",
    "DEFB124",
    "DEFB125",
    "DEFB126",
    "DEFB127",
    "DEFB128",
    "DEFB129",
    "DEFB130",
    "DEFB131",
    "DEFB132",
    "DEFB133",
    "DEFB135",
    "DEFB136",
    "DEFB4A",
    "DEGS1",
    "DEGS2",
    "DEK",
    "DENND1A",
    "DENND1B",
    "DENND1C",
    "DENND2A",
    "DENND2C",
    "DENND2D",
    "DENND3",
    "DENND4A",
    "DENND4B",
    "DENND4C",
    "DENND5A",
    "DENND5B",
    "DENND6A",
    "DENND6B",
    "DENR",
    "DEPDC1",
    "DEPDC1B",
    "DEPDC4",
    "DEPDC5",
    "DEPDC7",
    "DEPTOR",
    "DERA",
    "DERL1",
    "DERL2",
    "DERL3",
    "DES",
    "DESI1",
    "DESI2",
    "DET1",
    "DEUP1",
    "DEXI",
    "DFFA",
    "DFFB",
    "DFNA5",
    "DFNB59",
    "DGAT1",
    "DGAT2",
    "DGAT2L6",
    "DGCR10",
    "DGCR11",
    "DGCR14",
    "DGCR2",
    "DGCR5",
    "DGCR6",
    "DGCR6L",
    "DGCR8",
    "DGCR9",
    "DGKA",
    "DGKB",
    "DGKD",
    "DGKE",
    "DGKG",
    "DGKH",
    "DGKI",
    "DGKK",
    "DGKQ",
    "DGKZ",
    "DGUOK",
    "DHCR24",
    "DHCR7",
    "DHDDS",
    "DHDH",
    "DHFR",
    "DHFR2",
    "DHH",
    "DHODH",
    "DHPS",
    "DHRS1",
    "DHRS11",
    "DHRS12",
    "DHRS13",
    "DHRS2",
    "DHRS3",
    "DHRS4",
    "DHRS4-AS1",
    "DHRS4L2",
    "DHRS7",
    "DHRS7B",
    "DHRS7C",
    "DHRS9",
    "DHRSX",
    "DHTKD1",
    "DHX15",
    "DHX16",
    "DHX29",
    "DHX30",
    "DHX32",
    "DHX33",
    "DHX34",
    "DHX35",
    "DHX36",
    "DHX37",
    "DHX38",
    "DHX40",
    "DHX57",
    "DHX58",
    "DHX8",
    "DHX9",
    "DIABLO",
    "DIAPH1",
    "DIAPH2",
    "DIAPH3",
    "DICER1",
    "DIDO1",
    "DIEXF",
    "DIMT1",
    "DIO1",
    "DIO2",
    "DIO3",
    "DIO3OS",
    "DIP2A",
    "DIP2B",
    "DIP2C",
    "DIRAS1",
    "DIRAS2",
    "DIRAS3",
    "DIRC1",
    "DIRC2",
    "DIRC3",
    "DIS3",
    "DIS3L",
    "DIS3L2",
    "DISC1",
    "DISC2",
    "DISP1",
    "DISP2",
    "DISP3",
    "DIXDC1",
    "DKC1",
    "DKFZP434A062",
    "DKFZP434I0714",
    "DKFZP564C152",
    "DKFZP586I1420",
    "DKFZp779M0652",
    "DKK1",
    "DKK2",
    "DKK3",
    "DKK4",
    "DKKL1",
    "DLAT",
    "DLC1",
    "DLD",
    "DLEC1",
    "DLEU1",
    "DLEU2",
    "DLEU2L",
    "DLEU7",
    "DLG1",
    "DLG2",
    "DLG3",
    "DLG4",
    "DLG5",
    "DLG5-AS1",
    "DLGAP1",
    "DLGAP1-AS1",
    "DLGAP1-AS5",
    "DLGAP2",
    "DLGAP4",
    "DLGAP4-AS1",
    "DLGAP5",
    "DLK1",
    "DLK2",
    "DLL1",
    "DLL3",
    "DLL4",
    "DLST",
    "DLX1",
    "DLX2",
    "DLX3",
    "DLX4",
    "DLX5",
    "DLX6",
    "DLX6-AS1",
    "DMAP1",
    "DMBT1",
    "DMBX1",
    "DMC1",
    "DMD",
    "DMGDH",
    "DMKN",
    "DMP1",
    "DMPK",
    "DMRT1",
    "DMRT2",
    "DMRT3",
    "DMRTA1",
    "DMRTA2",
    "DMRTB1",
    "DMRTC1",
    "DMRTC1B",
    "DMRTC2",
    "DMTF1",
    "DMTN",
    "DMWD",
    "DMXL1",
    "DMXL2",
    "DNA2",
    "DNAAF1",
    "DNAAF2",
    "DNAAF3",
    "DNAAF5",
    "DNAH1",
    "DNAH10",
    "DNAH11",
    "DNAH12",
    "DNAH14",
    "DNAH17",
    "DNAH2",
    "DNAH3",
    "DNAH5",
    "DNAH6",
    "DNAH7",
    "DNAH9",
    "DNAI1",
    "DNAI2",
    "DNAJA1",
    "DNAJA2",
    "DNAJA3",
    "DNAJA4",
    "DNAJB1",
    "DNAJB11",
    "DNAJB12",
    "DNAJB13",
    "DNAJB14",
    "DNAJB2",
    "DNAJB3",
    "DNAJB4",
    "DNAJB5",
    "DNAJB6",
    "DNAJB7",
    "DNAJB8",
    "DNAJB9",
    "DNAJC1",
    "DNAJC10",
    "DNAJC11",
    "DNAJC12",
    "DNAJC13",
    "DNAJC14",
    "DNAJC15",
    "DNAJC16",
    "DNAJC17",
    "DNAJC18",
    "DNAJC19",
    "DNAJC2",
    "DNAJC21",
    "DNAJC22",
    "DNAJC24",
    "DNAJC25",
    "DNAJC25-GNG10",
    "DNAJC27",
    "DNAJC28",
    "DNAJC3",
    "DNAJC30",
    "DNAJC4",
    "DNAJC5",
    "DNAJC5B",
    "DNAJC5G",
    "DNAJC6",
    "DNAJC7",
    "DNAJC8",
    "DNAJC9",
    "DNAL1",
    "DNAL4",
    "DNALI1",
    "DNASE1",
    "DNASE1L1",
    "DNASE1L2",
    "DNASE1L3",
    "DNASE2",
    "DNASE2B",
    "DND1",
    "DNER",
    "DNHD1",
    "DNLZ",
    "DNM1",
    "DNM1L",
    "DNM1P35",
    "DNM1P46",
    "DNM2",
    "DNM3",
    "DNMBP",
    "DNMBP-AS1",
    "DNMT1",
    "DNMT3A",
    "DNMT3B",
    "DNMT3L",
    "DNPEP",
    "DNPH1",
    "DNTT",
    "DNTTIP1",
    "DNTTIP2",
    "DOC2A",
    "DOC2B",
    "DOC2GP",
    "DOCK1",
    "DOCK10",
    "DOCK11",
    "DOCK2",
    "DOCK3",
    "DOCK4",
    "DOCK5",
    "DOCK6",
    "DOCK7",
    "DOCK8",
    "DOCK9",
    "DOCK9-AS2",
    "DOHH",
    "DOK1",
    "DOK2",
    "DOK3",
    "DOK4",
    "DOK5",
    "DOK6",
    "DOK7",
    "DOLK",
    "DOLPP1",
    "DONSON",
    "DOPEY1",
    "DOPEY2",
    "DOT1L",
    "DPAGT1",
    "DPCD",
    "DPCR1",
    "DPEP1",
    "DPEP2",
    "DPEP3",
    "DPF1",
    "DPF2",
    "DPF3",
    "DPH1",
    "DPH2",
    "DPH3",
    "DPH3P1",
    "DPH5",
    "DPH6",
    "DPH7",
    "DPM1",
    "DPM2",
    "DPM3",
    "DPP10",
    "DPP10-AS3",
    "DPP3",
    "DPP4",
    "DPP6",
    "DPP7",
    "DPP8",
    "DPP9",
    "DPPA2",
    "DPPA2P3",
    "DPPA3",
    "DPPA4",
    "DPPA5",
    "DPRX",
    "DPRXP4",
    "DPT",
    "DPY19L1",
    "DPY19L2",
    "DPY19L2P1",
    "DPY19L2P2",
    "DPY19L2P4",
    "DPY19L3",
    "DPY19L4",
    "DPY30",
    "DPYD",
    "DPYS",
    "DPYSL2",
    "DPYSL3",
    "DPYSL4",
    "DPYSL5",
    "DQX1",
    "DR1",
    "DRAM1",
    "DRAM2",
    "DRAP1",
    "DRAXIN",
    "DRC1",
    "DRC3",
    "DRC7",
    "DRD1",
    "DRD2",
    "DRD3",
    "DRD4",
    "DRD5",
    "DRG1",
    "DRG2",
    "DRICH1",
    "DROSHA",
    "DRP2",
    "DSC1",
    "DSC2",
    "DSC3",
    "DSCAM",
    "DSCAML1",
    "DSCC1",
    "DSCR3",
    "DSCR4",
    "DSE",
    "DSEL",
    "DSG1",
    "DSG2",
    "DSG3",
    "DSG4",
    "DSN1",
    "DSP",
    "DSPP",
    "DST",
    "DSTN",
    "DSTYK",
    "DTD1",
    "DTD2",
    "DTHD1",
    "DTL",
    "DTNA",
    "DTNB",
    "DTNBP1",
    "DTWD1",
    "DTWD2",
    "DTX1",
    "DTX2",
    "DTX3",
    "DTX3L",
    "DTX4",
    "DTYMK",
    "DUBR",
    "DUOX1",
    "DUOX2",
    "DUOXA1",
    "DUOXA2",
    "DUPD1",
    "DUS1L",
    "DUS2",
    "DUS3L",
    "DUS4L",
    "DUSP1",
    "DUSP10",
    "DUSP11",
    "DUSP12",
    "DUSP13",
    "DUSP14",
    "DUSP15",
    "DUSP16",
    "DUSP18",
    "DUSP19",
    "DUSP2",
    "DUSP21",
    "DUSP22",
    "DUSP23",
    "DUSP26",
    "DUSP27",
    "DUSP28",
    "DUSP3",
    "DUSP4",
    "DUSP5",
    "DUSP5P1",
    "DUSP6",
    "DUSP7",
    "DUSP8",
    "DUSP9",
    "DUT",
    "DUX1",
    "DUX3",
    "DUX5",
    "DUXA",
    "DVL1",
    "DVL2",
    "DVL3",
    "DXO",
    "DYDC1",
    "DYDC2",
    "DYM",
    "DYNAP",
    "DYNC1H1",
    "DYNC1I1",
    "DYNC1I2",
    "DYNC1LI1",
    "DYNC1LI2",
    "DYNC2H1",
    "DYNC2LI1",
    "DYNLL1",
    "DYNLL2",
    "DYNLRB1",
    "DYNLRB2",
    "DYNLT1",
    "DYNLT3",
    "DYRK1A",
    "DYRK1B",
    "DYRK2",
    "DYRK3",
    "DYRK4",
    "DYSF",
    "DYTN",
    "DYX1C1",
    "DZANK1",
    "DZIP1",
    "DZIP1L",
    "DZIP3",
    "E2F1",
    "E2F2",
    "E2F3",
    "E2F4",
    "E2F5",
    "E2F6",
    "E2F7",
    "E2F8",
    "E4F1",
    "EAF1",
    "EAF2",
    "EAPP",
    "EARS2",
    "EBAG9",
    "EBF1",
    "EBF2",
    "EBF3",
    "EBF4",
    "EBI3",
    "EBLN1",
    "EBLN2",
    "EBNA1BP2",
    "EBP",
    "EBPL",
    "ECD",
    "ECE1",
    "ECE2",
    "ECEL1",
    "ECH1",
    "ECHDC1",
    "ECHDC2",
    "ECHDC3",
    "ECHS1",
    "ECI1",
    "ECI2",
    "ECM1",
    "ECM2",
    "ECRP",
    "ECSCR",
    "ECSIT",
    "ECT2",
    "ECT2L",
    "EDA",
    "EDA2R",
    "EDAR",
    "EDARADD",
    "EDC3",
    "EDC4",
    "EDDM3A",
    "EDDM3B",
    "EDEM1",
    "EDEM2",
    "EDEM3",
    "EDF1",
    "EDIL3",
    "EDN1",
    "EDN2",
    "EDN3",
    "EDNRA",
    "EDNRB",
    "EDRF1",
    "EEA1",
    "EED",
    "EEF1A1",
    "EEF1A2",
    "EEF1AKMT1",
    "EEF1B2",
    "EEF1D",
    "EEF1E1",
    "EEF1G",
    "EEF2",
    "EEF2K",
    "EEF2KMT",
    "EEFSEC",
    "EEPD1",
    "EFCAB1",
    "EFCAB10",
    "EFCAB11",
    "EFCAB12",
    "EFCAB13",
    "EFCAB14",
    "EFCAB2",
    "EFCAB3",
    "EFCAB5",
    "EFCAB6",
    "EFCAB6-AS1",
    "EFCAB7",
    "EFCC1",
    "EFEMP1",
    "EFEMP2",
    "EFHB",
    "EFHC1",
    "EFHC2",
    "EFHD1",
    "EFHD2",
    "EFL1",
    "EFNA1",
    "EFNA2",
    "EFNA3",
    "EFNA4",
    "EFNA5",
    "EFNB1",
    "EFNB2",
    "EFNB3",
    "EFR3A",
    "EFR3B",
    "EFS",
    "EFTUD1P1",
    "EFTUD2",
    "EGF",
    "EGFEM1P",
    "EGFL6",
    "EGFL7",
    "EGFL8",
    "EGFLAM",
    "EGFR",
    "EGLN1",
    "EGLN2",
    "EGLN3",
    "EGOT",
    "EGR1",
    "EGR2",
    "EGR3",
    "EGR4",
    "EHBP1",
    "EHBP1L1",
    "EHD1",
    "EHD2",
    "EHD3",
    "EHD4",
    "EHF",
    "EHHADH",
    "EHMT1",
    "EHMT2",
    "EI24",
    "EID1",
    "EID2",
    "EID2B",
    "EID3",
    "EIF1",
    "EIF1AD",
    "EIF1AX",
    "EIF1AY",
    "EIF1B",
    "EIF2A",
    "EIF2AK1",
    "EIF2AK2",
    "EIF2AK3",
    "EIF2AK4",
    "EIF2B1",
    "EIF2B2",
    "EIF2B3",
    "EIF2B4",
    "EIF2B5",
    "EIF2D",
    "EIF2S1",
    "EIF2S2",
    "EIF2S3",
    "EIF3A",
    "EIF3B",
    "EIF3C",
    "EIF3CL",
    "EIF3D",
    "EIF3E",
    "EIF3F",
    "EIF3G",
    "EIF3H",
    "EIF3I",
    "EIF3IP1",
    "EIF3J",
    "EIF3J-AS1",
    "EIF3K",
    "EIF3L",
    "EIF3M",
    "EIF4A1",
    "EIF4A2",
    "EIF4A3",
    "EIF4B",
    "EIF4E",
    "EIF4E1B",
    "EIF4E2",
    "EIF4E3",
    "EIF4EBP1",
    "EIF4EBP2",
    "EIF4EBP3",
    "EIF4ENIF1",
    "EIF4G1",
    "EIF4G2",
    "EIF4G3",
    "EIF4H",
    "EIF5",
    "EIF5A",
    "EIF5A2",
    "EIF5AL1",
    "EIF5B",
    "EIF6",
    "ELAC1",
    "ELAC2",
    "ELANE",
    "ELAVL1",
    "ELAVL2",
    "ELAVL3",
    "ELAVL4",
    "ELF1",
    "ELF2",
    "ELF3",
    "ELF4",
    "ELF5",
    "ELFN1",
    "ELFN2",
    "ELK1",
    "ELK3",
    "ELK4",
    "ELL",
    "ELL2",
    "ELL3",
    "ELMO1",
    "ELMO2",
    "ELMO3",
    "ELMOD1",
    "ELMOD2",
    "ELMOD3",
    "ELMSAN1",
    "ELN",
    "ELOF1",
    "ELOVL1",
    "ELOVL2",
    "ELOVL3",
    "ELOVL4",
    "ELOVL5",
    "ELOVL6",
    "ELOVL7",
    "ELP2",
    "ELP3",
    "ELP4",
    "ELP5",
    "ELP6",
    "EMB",
    "EMBP1",
    "EMC1",
    "EMC10",
    "EMC2",
    "EMC3",
    "EMC4",
    "EMC6",
    "EMC7",
    "EMC8",
    "EMC9",
    "EMCN",
    "EMD",
    "EME1",
    "EMG1",
    "EMID1",
    "EMILIN1",
    "EMILIN2",
    "EMILIN3",
    "EML1",
    "EML2",
    "EML3",
    "EML4",
    "EML5",
    "EML6",
    "EMP1",
    "EMP2",
    "EMP3",
    "EMSY",
    "EMX1",
    "EMX2",
    "EMX2OS",
    "EN1",
    "EN2",
    "ENAH",
    "ENAM",
    "ENC1",
    "ENDOD1",
    "ENDOG",
    "ENDOU",
    "ENDOV",
    "ENG",
    "ENHO",
    "ENKD1",
    "ENKUR",
    "ENO1",
    "ENO1-AS1",
    "ENO2",
    "ENO3",
    "ENO4",
    "ENOPH1",
    "ENOSF1",
    "ENOX1",
    "ENOX2",
    "ENPEP",
    "ENPP1",
    "ENPP2",
    "ENPP3",
    "ENPP4",
    "ENPP5",
    "ENPP6",
    "ENPP7",
    "ENSA",
    "ENTHD1",
    "ENTPD1",
    "ENTPD2",
    "ENTPD3",
    "ENTPD4",
    "ENTPD5",
    "ENTPD6",
    "ENTPD7",
    "ENTPD8",
    "ENY2",
    "EOGT",
    "EOMES",
    "EP300",
    "EP400",
    "EP400NL",
    "EPAS1",
    "EPB41",
    "EPB41L1",
    "EPB41L2",
    "EPB41L3",
    "EPB41L4A",
    "EPB41L4A-AS1",
    "EPB41L4A-AS2",
    "EPB41L4B",
    "EPB41L5",
    "EPB42",
    "EPC1",
    "EPC2",
    "EPCAM",
    "EPDR1",
    "EPG5",
    "EPHA1",
    "EPHA10",
    "EPHA2",
    "EPHA3",
    "EPHA4",
    "EPHA5",
    "EPHA6",
    "EPHA7",
    "EPHA8",
    "EPHB1",
    "EPHB2",
    "EPHB3",
    "EPHB4",
    "EPHB6",
    "EPHX1",
    "EPHX2",
    "EPHX3",
    "EPHX4",
    "EPM2A",
    "EPM2AIP1",
    "EPN1",
    "EPN2",
    "EPN3",
    "EPO",
    "EPOR",
    "EPPIN",
    "EPPK1",
    "EPRS",
    "EPS15",
    "EPS15L1",
    "EPS8",
    "EPS8L1",
    "EPS8L2",
    "EPS8L3",
    "EPSTI1",
    "EPT1",
    "EPX",
    "EPYC",
    "EQTN",
    "ERAL1",
    "ERAP1",
    "ERAP2",
    "ERAS",
    "ERBB2",
    "ERBB3",
    "ERBB4",
    "ERBIN",
    "ERC1",
    "ERC2",
    "ERC2-IT1",
    "ERCC1",
    "ERCC2",
    "ERCC3",
    "ERCC4",
    "ERCC5",
    "ERCC6",
    "ERCC6L",
    "ERCC6L2",
    "ERCC8",
    "EREG",
    "ERF",
    "ERG",
    "ERGIC1",
    "ERGIC2",
    "ERGIC3",
    "ERH",
    "ERI1",
    "ERI2",
    "ERI3",
    "ERICH1",
    "ERICH3",
    "ERICH4",
    "ERICH5",
    "ERICH6",
    "ERICH6B",
    "ERLEC1",
    "ERLIN1",
    "ERLIN2",
    "ERMAP",
    "ERMARD",
    "ERMN",
    "ERMP1",
    "ERN1",
    "ERN2",
    "ERO1A",
    "ERO1B",
    "ERP27",
    "ERP29",
    "ERP44",
    "ERRFI1",
    "ERV3-1",
    "ERVFRD-1",
    "ERVMER34-1",
    "ERVV-1",
    "ERVV-2",
    "ERVW-1",
    "ESAM",
    "ESCO1",
    "ESCO2",
    "ESD",
    "ESF1",
    "ESM1",
    "ESPL1",
    "ESPN",
    "ESPNL",
    "ESR1",
    "ESR2",
    "ESRP1",
    "ESRP2",
    "ESRRA",
    "ESRRB",
    "ESRRG",
    "ESX1",
    "ESYT1",
    "ESYT2",
    "ESYT3",
    "ETAA1",
    "ETF1",
    "ETFA",
    "ETFB",
    "ETFBKMT",
    "ETFDH",
    "ETHE1",
    "ETNK1",
    "ETNK2",
    "ETNPPL",
    "ETS1",
    "ETS2",
    "ETV1",
    "ETV2",
    "ETV3",
    "ETV3L",
    "ETV4",
    "ETV5",
    "ETV6",
    "ETV7",
    "EVA1A",
    "EVA1B",
    "EVA1C",
    "EVC",
    "EVC2",
    "EVI2A",
    "EVI2B",
    "EVI5",
    "EVI5L",
    "EVL",
    "EVPL",
    "EVPLL",
    "EVX1",
    "EVX2",
    "EWSR1",
    "EXD1",
    "EXD2",
    "EXD3",
    "EXO1",
    "EXO5",
    "EXOC1",
    "EXOC2",
    "EXOC3",
    "EXOC3L1",
    "EXOC3L2",
    "EXOC3L4",
    "EXOC4",
    "EXOC5",
    "EXOC6",
    "EXOC6B",
    "EXOC7",
    "EXOC8",
    "EXOG",
    "EXOSC1",
    "EXOSC10",
    "EXOSC2",
    "EXOSC3",
    "EXOSC4",
    "EXOSC5",
    "EXOSC6",
    "EXOSC7",
    "EXOSC8",
    "EXOSC9",
    "EXPH5",
    "EXT1",
    "EXT2",
    "EXTL1",
    "EXTL2",
    "EXTL3",
    "EYA1",
    "EYA2",
    "EYA3",
    "EYA4",
    "EYS",
    "EZH1",
    "EZH2",
    "EZR",
    "EZR-AS1",
    "F10",
    "F11",
    "F11R",
    "F12",
    "F13A1",
    "F13B",
    "F2",
    "F2R",
    "F2RL1",
    "F2RL2",
    "F2RL3",
    "F3",
    "F5",
    "F7",
    "F8",
    "F8A1",
    "F8A2",
    "F8A3",
    "F9",
    "FA2H",
    "FAAH",
    "FAAH2",
    "FAAHP1",
    "FAAP100",
    "FAAP20",
    "FAAP24",
    "FABP1",
    "FABP12",
    "FABP2",
    "FABP3",
    "FABP4",
    "FABP5",
    "FABP5P3",
    "FABP6",
    "FABP7",
    "FABP9",
    "FADD",
    "FADS1",
    "FADS2",
    "FADS3",
    "FADS6",
    "FAF1",
    "FAF2",
    "FAH",
    "FAHD1",
    "FAHD2A",
    "FAHD2B",
    "FAHD2CP",
    "FAIM",
    "FAIM2",
    "FAM101A",
    "FAM101B",
    "FAM102A",
    "FAM102B",
    "FAM103A1",
    "FAM104A",
    "FAM104B",
    "FAM105A",
    "FAM106CP",
    "FAM107A",
    "FAM107B",
    "FAM109A",
    "FAM109B",
    "FAM110A",
    "FAM110B",
    "FAM110C",
    "FAM110D",
    "FAM111A",
    "FAM111B",
    "FAM114A1",
    "FAM114A2",
    "FAM117A",
    "FAM117B",
    "FAM118A",
    "FAM118B",
    "FAM120A",
    "FAM120AOS",
    "FAM120B",
    "FAM120C",
    "FAM122A",
    "FAM122B",
    "FAM122C",
    "FAM124A",
    "FAM124B",
    "FAM126A",
    "FAM126B",
    "FAM127A",
    "FAM127B",
    "FAM127C",
    "FAM129A",
    "FAM129B",
    "FAM129C",
    "FAM131A",
    "FAM131B",
    "FAM131C",
    "FAM132A",
    "FAM133A",
    "FAM133B",
    "FAM133CP",
    "FAM134A",
    "FAM134B",
    "FAM134C",
    "FAM135A",
    "FAM135B",
    "FAM136A",
    "FAM13A",
    "FAM13A-AS1",
    "FAM13B",
    "FAM13C",
    "FAM149A",
    "FAM149B1",
    "FAM150A",
    "FAM150B",
    "FAM151A",
    "FAM151B",
    "FAM153A",
    "FAM155A",
    "FAM155B",
    "FAM156A",
    "FAM156B",
    "FAM157A",
    "FAM157B",
    "FAM159A",
    "FAM160A1",
    "FAM160A2",
    "FAM160B1",
    "FAM160B2",
    "FAM161A",
    "FAM161B",
    "FAM162A",
    "FAM162B",
    "FAM163A",
    "FAM163B",
    "FAM166A",
    "FAM166B",
    "FAM167A",
    "FAM167A-AS1",
    "FAM167B",
    "FAM168A",
    "FAM168B",
    "FAM169A",
    "FAM169B",
    "FAM170A",
    "FAM170B",
    "FAM171A1",
    "FAM171A2",
    "FAM171B",
    "FAM172A",
    "FAM173A",
    "FAM173B",
    "FAM174A",
    "FAM174B",
    "FAM175A",
    "FAM175B",
    "FAM177A1",
    "FAM177B",
    "FAM178B",
    "FAM179A",
    "FAM179B",
    "FAM180A",
    "FAM180B",
    "FAM181A",
    "FAM181B",
    "FAM182B",
    "FAM183A",
    "FAM183CP",
    "FAM184A",
    "FAM184B",
    "FAM186B",
    "FAM187B",
    "FAM188A",
    "FAM188B",
    "FAM189A1",
    "FAM189A2",
    "FAM189B",
    "FAM192A",
    "FAM193A",
    "FAM196A",
    "FAM197Y2P",
    "FAM198A",
    "FAM198B",
    "FAM199X",
    "FAM19A1",
    "FAM19A2",
    "FAM19A3",
    "FAM19A4",
    "FAM19A5",
    "FAM200A",
    "FAM200B",
    "FAM204A",
    "FAM205A",
    "FAM205C",
    "FAM206A",
    "FAM207A",
    "FAM208A",
    "FAM208B",
    "FAM209A",
    "FAM209B",
    "FAM20A",
    "FAM20B",
    "FAM20C",
    "FAM210A",
    "FAM210B",
    "FAM212A",
    "FAM212B",
    "FAM213A",
    "FAM213B",
    "FAM214A",
    "FAM214B",
    "FAM215A",
    "FAM216A",
    "FAM216B",
    "FAM217A",
    "FAM217B",
    "FAM218A",
    "FAM219A",
    "FAM219B",
    "FAM21A",
    "FAM21C",
    "FAM220A",
    "FAM221A",
    "FAM221B",
    "FAM222A",
    "FAM222B",
    "FAM223A",
    "FAM223B",
    "FAM224A",
    "FAM224B",
    "FAM226B",
    "FAM227A",
    "FAM227B",
    "FAM228A",
    "FAM229B",
    "FAM231A",
    "FAM231B",
    "FAM231C",
    "FAM234A",
    "FAM234B",
    "FAM24A",
    "FAM24B",
    "FAM25A",
    "FAM25C",
    "FAM25G",
    "FAM26D",
    "FAM26E",
    "FAM26F",
    "FAM27C",
    "FAM27E3",
    "FAM32A",
    "FAM35A",
    "FAM3A",
    "FAM3B",
    "FAM3C",
    "FAM3D",
    "FAM41AY2",
    "FAM43A",
    "FAM43B",
    "FAM45A",
    "FAM46A",
    "FAM46B",
    "FAM46C",
    "FAM46D",
    "FAM47A",
    "FAM47B",
    "FAM47C",
    "FAM47E",
    "FAM49A",
    "FAM49B",
    "FAM50A",
    "FAM50B",
    "FAM53A",
    "FAM53B",
    "FAM53C",
    "FAM57A",
    "FAM57B",
    "FAM58A",
    "FAM60A",
    "FAM63A",
    "FAM63B",
    "FAM64A",
    "FAM65A",
    "FAM65B",
    "FAM65C",
    "FAM66A",
    "FAM66D",
    "FAM69A",
    "FAM69B",
    "FAM69C",
    "FAM71A",
    "FAM71B",
    "FAM71C",
    "FAM71D",
    "FAM71E1",
    "FAM71E2",
    "FAM71F1",
    "FAM71F2",
    "FAM72A",
    "FAM72B",
    "FAM72D",
    "FAM74A4",
    "FAM76A",
    "FAM76B",
    "FAM78A",
    "FAM78B",
    "FAM81A",
    "FAM81B",
    "FAM83A",
    "FAM83A-AS1",
    "FAM83B",
    "FAM83C",
    "FAM83D",
    "FAM83E",
    "FAM83F",
    "FAM83G",
    "FAM83H",
    "FAM84A",
    "FAM84B",
    "FAM86B1",
    "FAM86B3P",
    "FAM86C1",
    "FAM86C2P",
    "FAM86DP",
    "FAM86FP",
    "FAM86HP",
    "FAM86JP",
    "FAM89A",
    "FAM89B",
    "FAM8A1",
    "FAM90A1",
    "FAM91A1",
    "FAM92A1",
    "FAM92A1P2",
    "FAM92B",
    "FAM95B1",
    "FAM96A",
    "FAM96B",
    "FAM98A",
    "FAM98B",
    "FAM98C",
    "FAM99B",
    "FAM9A",
    "FAM9B",
    "FAM9C",
    "FAN1",
    "FANCA",
    "FANCB",
    "FANCC",
    "FANCD2",
    "FANCD2OS",
    "FANCE",
    "FANCF",
    "FANCG",
    "FANCI",
    "FANCL",
    "FANCM",
    "FANK1",
    "FAP",
    "FAR1",
    "FAR2",
    "FARP1",
    "FARP2",
    "FARS2",
    "FARSA",
    "FARSA-AS1",
    "FARSB",
    "FAS",
    "FASLG",
    "FASN",
    "FASTK",
    "FASTKD1",
    "FASTKD2",
    "FASTKD3",
    "FASTKD5",
    "FAT1",
    "FAT2",
    "FAT4",
    "FATE1",
    "FAU",
    "FAXC",
    "FAXDC2",
    "FBL",
    "FBLIM1",
    "FBLL1",
    "FBLN1",
    "FBLN2",
    "FBLN5",
    "FBLN7",
    "FBN1",
    "FBN2",
    "FBN3",
    "FBP1",
    "FBP2",
    "FBRS",
    "FBRSL1",
    "FBXL12",
    "FBXL13",
    "FBXL14",
    "FBXL15",
    "FBXL16",
    "FBXL18",
    "FBXL19",
    "FBXL19-AS1",
    "FBXL2",
    "FBXL20",
    "FBXL21",
    "FBXL22",
    "FBXL3",
    "FBXL4",
    "FBXL5",
    "FBXL6",
    "FBXL7",
    "FBXL8",
    "FBXO10",
    "FBXO11",
    "FBXO15",
    "FBXO16",
    "FBXO17",
    "FBXO18",
    "FBXO2",
    "FBXO21",
    "FBXO22",
    "FBXO22-AS1",
    "FBXO24",
    "FBXO25",
    "FBXO27",
    "FBXO28",
    "FBXO3",
    "FBXO30",
    "FBXO31",
    "FBXO32",
    "FBXO33",
    "FBXO34",
    "FBXO36",
    "FBXO38",
    "FBXO39",
    "FBXO4",
    "FBXO40",
    "FBXO41",
    "FBXO42",
    "FBXO43",
    "FBXO44",
    "FBXO45",
    "FBXO46",
    "FBXO47",
    "FBXO48",
    "FBXO5",
    "FBXO6",
    "FBXO7",
    "FBXO8",
    "FBXO9",
    "FBXW11",
    "FBXW12",
    "FBXW2",
    "FBXW4",
    "FBXW5",
    "FBXW7",
    "FBXW8",
    "FBXW9",
    "FCAMR",
    "FCAR",
    "FCER1A",
    "FCER1G",
    "FCER2",
    "FCF1",
    "FCGBP",
    "FCGR1A",
    "FCGR1B",
    "FCGR2A",
    "FCGR2B",
    "FCGR3A",
    "FCGR3B",
    "FCGRT",
    "FCHO1",
    "FCHO2",
    "FCHSD1",
    "FCHSD2",
    "FCMR",
    "FCN1",
    "FCN2",
    "FCN3",
    "FCRL1",
    "FCRL2",
    "FCRL3",
    "FCRL4",
    "FCRL5",
    "FCRL6",
    "FCRLA",
    "FCRLB",
    "FDCSP",
    "FDFT1",
    "FDPS",
    "FDPSP2",
    "FDX1",
    "FDX1L",
    "FDXACB1",
    "FDXR",
    "FECH",
    "FEM1A",
    "FEM1B",
    "FEM1C",
    "FEN1",
    "FER",
    "FER1L4",
    "FER1L6",
    "FERD3L",
    "FERMT1",
    "FERMT2",
    "FERMT3",
    "FES",
    "FETUB",
    "FEV",
    "FEZ1",
    "FEZ2",
    "FEZF1",
    "FEZF1-AS1",
    "FEZF2",
    "FFAR1",
    "FFAR2",
    "FFAR3",
    "FFAR4",
    "FGA",
    "FGB",
    "FGD1",
    "FGD2",
    "FGD3",
    "FGD4",
    "FGD5",
    "FGD5P1",
    "FGD6",
    "FGF1",
    "FGF10",
    "FGF11",
    "FGF12",
    "FGF13",
    "FGF14",
    "FGF14-AS2",
    "FGF16",
    "FGF17",
    "FGF18",
    "FGF19",
    "FGF2",
    "FGF20",
    "FGF21",
    "FGF22",
    "FGF23",
    "FGF3",
    "FGF4",
    "FGF5",
    "FGF6",
    "FGF7",
    "FGF7P3",
    "FGF7P6",
    "FGF8",
    "FGF9",
    "FGFBP1",
    "FGFBP2",
    "FGFBP3",
    "FGFR1",
    "FGFR1OP",
    "FGFR1OP2",
    "FGFR2",
    "FGFR3",
    "FGFR4",
    "FGFRL1",
    "FGG",
    "FGGY",
    "FGL1",
    "FGL2",
    "FGR",
    "FH",
    "FHAD1",
    "FHDC1",
    "FHIT",
    "FHL1",
    "FHL2",
    "FHL3",
    "FHL5",
    "FHOD1",
    "FHOD3",
    "FIBCD1",
    "FIBIN",
    "FIBP",
    "FICD",
    "FIG4",
    "FIGF",
    "FIGLA",
    "FIGN",
    "FIGNL1",
    "FIGNL2",
    "FILIP1",
    "FILIP1L",
    "FIP1L1",
    "FIRRE",
    "FIS1",
    "FITM1",
    "FITM2",
    "FIZ1",
    "FJX1",
    "FKBP10",
    "FKBP11",
    "FKBP14",
    "FKBP15",
    "FKBP1A",
    "FKBP1AP1",
    "FKBP1B",
    "FKBP2",
    "FKBP3",
    "FKBP4",
    "FKBP5",
    "FKBP6",
    "FKBP7",
    "FKBP8",
    "FKBP9",
    "FKBPL",
    "FKRP",
    "FKSG29",
    "FKTN",
    "FLAD1",
    "FLCN",
    "FLG",
    "FLG2",
    "FLI1",
    "FLII",
    "FLJ16779",
    "FLJ20021",
    "FLJ26850",
    "FLJ34503",
    "FLJ35934",
    "FLJ36777",
    "FLJ41130",
    "FLJ41455",
    "FLJ41941",
    "FLJ42627",
    "FLJ42969",
    "FLJ44635",
    "FLNA",
    "FLNB",
    "FLNC",
    "FLOT1",
    "FLOT2",
    "FLRT1",
    "FLRT2",
    "FLRT3",
    "FLT1",
    "FLT3",
    "FLT3LG",
    "FLT4",
    "FLVCR1",
    "FLVCR1-AS1",
    "FLVCR2",
    "FLYWCH1",
    "FLYWCH2",
    "FMC1",
    "FMN1",
    "FMN2",
    "FMNL1",
    "FMNL2",
    "FMNL3",
    "FMO1",
    "FMO2",
    "FMO3",
    "FMO4",
    "FMO5",
    "FMO6P",
    "FMO9P",
    "FMOD",
    "FMR1",
    "FMR1-AS1",
    "FMR1NB",
    "FN1",
    "FN3K",
    "FN3KRP",
    "FNBP1",
    "FNBP1L",
    "FNBP4",
    "FNDC1",
    "FNDC11",
    "FNDC3A",
    "FNDC3B",
    "FNDC4",
    "FNDC5",
    "FNDC8",
    "FNDC9",
    "FNIP1",
    "FNIP2",
    "FNTA",
    "FNTB",
    "FOCAD",
    "FOLH1",
    "FOLH1B",
    "FOLR1",
    "FOLR2",
    "FOLR3",
    "FOPNL",
    "FOS",
    "FOSB",
    "FOSL1",
    "FOSL2",
    "FOXA1",
    "FOXA2",
    "FOXA3",
    "FOXB1",
    "FOXB2",
    "FOXC1",
    "FOXC2",
    "FOXD1",
    "FOXD2",
    "FOXD2-AS1",
    "FOXD3",
    "FOXD4",
    "FOXD4L1",
    "FOXD4L3",
    "FOXD4L4",
    "FOXD4L5",
    "FOXD4L6",
    "FOXE1",
    "FOXE3",
    "FOXF1",
    "FOXF2",
    "FOXG1",
    "FOXH1",
    "FOXI1",
    "FOXI2",
    "FOXI3",
    "FOXJ1",
    "FOXJ2",
    "FOXJ3",
    "FOXK1",
    "FOXK2",
    "FOXL1",
    "FOXL2",
    "FOXL2NB",
    "FOXM1",
    "FOXN1",
    "FOXN2",
    "FOXN3",
    "FOXN3-AS1",
    "FOXN4",
    "FOXO1",
    "FOXO3",
    "FOXO4",
    "FOXO6",
    "FOXP1",
    "FOXP1-IT1",
    "FOXP2",
    "FOXP3",
    "FOXP4",
    "FOXQ1",
    "FOXR1",
    "FOXR2",
    "FOXRED1",
    "FOXRED2",
    "FOXS1",
    "FPGS",
    "FPGT",
    "FPR1",
    "FPR2",
    "FPR3",
    "FRA10AC1",
    "FRAS1",
    "FRAT1",
    "FRAT2",
    "FREM1",
    "FREM2",
    "FREM3",
    "FRG1",
    "FRG1BP",
    "FRG2",
    "FRG2B",
    "FRG2C",
    "FRG2DP",
    "FRK",
    "FRMD1",
    "FRMD3",
    "FRMD4A",
    "FRMD4B",
    "FRMD5",
    "FRMD6",
    "FRMD7",
    "FRMD8",
    "FRMPD1",
    "FRMPD2",
    "FRMPD3",
    "FRMPD4",
    "FRRS1",
    "FRRS1L",
    "FRS2",
    "FRS3",
    "FRY",
    "FRYL",
    "FRZB",
    "FSCB",
    "FSCN1",
    "FSCN2",
    "FSCN3",
    "FSD1",
    "FSD1L",
    "FSD2",
    "FSHB",
    "FSHR",
    "FSIP1",
    "FSIP2",
    "FST",
    "FSTL1",
    "FSTL3",
    "FSTL4",
    "FSTL5",
    "FTCD",
    "FTH1",
    "FTH1P3",
    "FTHL17",
    "FTL",
    "FTLP10",
    "FTMT",
    "FTO",
    "FTSJ1",
    "FTSJ3",
    "FUBP1",
    "FUBP3",
    "FUCA1",
    "FUCA2",
    "FUK",
    "FUNDC1",
    "FUNDC2",
    "FUOM",
    "FURIN",
    "FUS",
    "FUT1",
    "FUT10",
    "FUT11",
    "FUT2",
    "FUT3",
    "FUT4",
    "FUT5",
    "FUT6",
    "FUT7",
    "FUT8",
    "FUT8-AS1",
    "FUT9",
    "FUZ",
    "FXN",
    "FXR1",
    "FXR2",
    "FXYD1",
    "FXYD2",
    "FXYD3",
    "FXYD4",
    "FXYD5",
    "FXYD6",
    "FXYD7",
    "FYB",
    "FYCO1",
    "FYN",
    "FYTTD1",
    "FZD1",
    "FZD10",
    "FZD2",
    "FZD3",
    "FZD4",
    "FZD5",
    "FZD6",
    "FZD7",
    "FZD8",
    "FZD9",
    "FZR1",
    "G0S2",
    "G2E3",
    "G3BP1",
    "G3BP2",
    "G6PC",
    "G6PC2",
    "G6PC3",
    "G6PD",
    "GAA",
    "GAB1",
    "GAB2",
    "GAB3",
    "GAB4",
    "GABARAP",
    "GABARAPL1",
    "GABARAPL2",
    "GABBR1",
    "GABBR2",
    "GABPA",
    "GABPB1",
    "GABPB1-AS1",
    "GABPB2",
    "GABRA1",
    "GABRA2",
    "GABRA3",
    "GABRA4",
    "GABRA5",
    "GABRA6",
    "GABRB1",
    "GABRB2",
    "GABRB3",
    "GABRD",
    "GABRE",
    "GABRG1",
    "GABRG2",
    "GABRG3",
    "GABRP",
    "GABRQ",
    "GABRR1",
    "GABRR2",
    "GABRR3",
    "GAD1",
    "GAD2",
    "GADD45A",
    "GADD45B",
    "GADD45G",
    "GADD45GIP1",
    "GADL1",
    "GAGE10",
    "GAGE12B",
    "GAGE12C",
    "GAGE12D",
    "GAGE12E",
    "GAGE12F",
    "GAGE12G",
    "GAGE12H",
    "GAGE12I",
    "GAGE12J",
    "GAGE2A",
    "GAGE2B",
    "GAGE2C",
    "GAGE2E",
    "GAGE4",
    "GAGE5",
    "GAGE6",
    "GAGE7",
    "GAGE8",
    "GAK",
    "GAL",
    "GAL3ST1",
    "GAL3ST2",
    "GAL3ST3",
    "GAL3ST4",
    "GALC",
    "GALE",
    "GALK1",
    "GALK2",
    "GALM",
    "GALNS",
    "GALNT1",
    "GALNT10",
    "GALNT11",
    "GALNT12",
    "GALNT13",
    "GALNT14",
    "GALNT15",
    "GALNT16",
    "GALNT18",
    "GALNT2",
    "GALNT3",
    "GALNT4",
    "GALNT5",
    "GALNT6",
    "GALNT7",
    "GALNT8",
    "GALNT9",
    "GALNTL5",
    "GALNTL6",
    "GALP",
    "GALR1",
    "GALR2",
    "GALR3",
    "GALT",
    "GAMT",
    "GAN",
    "GANAB",
    "GANC",
    "GAP43",
    "GAPDH",
    "GAPDHS",
    "GAPT",
    "GAPVD1",
    "GAR1",
    "GAREM1",
    "GARNL3",
    "GARS",
    "GART",
    "GAS1",
    "GAS2",
    "GAS2L1",
    "GAS2L1P2",
    "GAS2L2",
    "GAS2L3",
    "GAS5",
    "GAS6",
    "GAS7",
    "GAS8",
    "GAST",
    "GATA1",
    "GATA2",
    "GATA3",
    "GATA4",
    "GATA5",
    "GATA6",
    "GATAD1",
    "GATAD2A",
    "GATAD2B",
    "GATB",
    "GATC",
    "GATM",
    "GATS",
    "GATSL2",
    "GATSL3",
    "GBA",
    "GBA2",
    "GBA3",
    "GBAP1",
    "GBAS",
    "GBE1",
    "GBF1",
    "GBGT1",
    "GBP1",
    "GBP1P1",
    "GBP2",
    "GBP3",
    "GBP4",
    "GBP5",
    "GBP6",
    "GBP7",
    "GBX1",
    "GBX2",
    "GC",
    "GCA",
    "GCAT",
    "GCC1",
    "GCC2",
    "GCDH",
    "GCFC2",
    "GCG",
    "GCGR",
    "GCH1",
    "GCHFR",
    "GCK",
    "GCKR",
    "GCLC",
    "GCLM",
    "GCM1",
    "GCM2",
    "GCN1",
    "GCNT1",
    "GCNT2",
    "GCNT3",
    "GCNT4",
    "GCNT7",
    "GCOM1",
    "GCSAM",
    "GCSAML",
    "GCSH",
    "GDA",
    "GDAP1",
    "GDAP1L1",
    "GDAP2",
    "GDE1",
    "GDF1",
    "GDF10",
    "GDF11",
    "GDF15",
    "GDF3",
    "GDF5",
    "GDF6",
    "GDF7",
    "GDI1",
    "GDI2",
    "GDNF",
    "GDPD1",
    "GDPD2",
    "GDPD3",
    "GDPD4",
    "GDPD5",
    "GDPGP1",
    "GEM",
    "GEMIN2",
    "GEMIN4",
    "GEMIN5",
    "GEMIN6",
    "GEMIN7",
    "GEMIN8",
    "GEMIN8P4",
    "GEN1",
    "GET4",
    "GFAP",
    "GFER",
    "GFI1",
    "GFI1B",
    "GFM1",
    "GFM2",
    "GFOD1",
    "GFOD2",
    "GFPT1",
    "GFPT2",
    "GFRA1",
    "GFRA2",
    "GFRA3",
    "GFRA4",
    "GFRAL",
    "GFY",
    "GGA1",
    "GGA2",
    "GGA3",
    "GGACT",
    "GGCT",
    "GGCX",
    "GGH",
    "GGN",
    "GGNBP2",
    "GGPS1",
    "GGT1",
    "GGT3P",
    "GGT5",
    "GGT6",
    "GGT7",
    "GGT8P",
    "GGTA1P",
    "GGTLC1",
    "GGTLC2",
    "GH1",
    "GH2",
    "GHDC",
    "GHITM",
    "GHR",
    "GHRH",
    "GHRHR",
    "GHRL",
    "GHRLOS",
    "GHSR",
    "GID4",
    "GID8",
    "GIF",
    "GIGYF1",
    "GIGYF2",
    "GIMAP1",
    "GIMAP2",
    "GIMAP4",
    "GIMAP5",
    "GIMAP6",
    "GIMAP7",
    "GIMAP8",
    "GIMD1",
    "GIN1",
    "GINM1",
    "GINS1",
    "GINS2",
    "GINS3",
    "GINS4",
    "GIP",
    "GIPC1",
    "GIPC2",
    "GIPC3",
    "GIPR",
    "GIT1",
    "GIT2",
    "GJA1",
    "GJA10",
    "GJA3",
    "GJA4",
    "GJA5",
    "GJA8",
    "GJA9",
    "GJB1",
    "GJB2",
    "GJB3",
    "GJB4",
    "GJB5",
    "GJB6",
    "GJB7",
    "GJC1",
    "GJC2",
    "GJC3",
    "GJD2",
    "GJD3",
    "GJD4",
    "GK",
    "GK2",
    "GK5",
    "GKAP1",
    "GKN1",
    "GKN2",
    "GLA",
    "GLB1",
    "GLB1L",
    "GLB1L2",
    "GLB1L3",
    "GLCCI1",
    "GLCE",
    "GLDC",
    "GLDN",
    "GLE1",
    "GLG1",
    "GLI1",
    "GLI2",
    "GLI3",
    "GLI4",
    "GLIDR",
    "GLIPR1",
    "GLIPR1L1",
    "GLIPR1L2",
    "GLIPR2",
    "GLIS1",
    "GLIS2",
    "GLIS3",
    "GLIS3-AS1",
    "GLMN",
    "GLMP",
    "GLO1",
    "GLOD4",
    "GLOD5",
    "GLP1R",
    "GLP2R",
    "GLRA1",
    "GLRA2",
    "GLRA3",
    "GLRA4",
    "GLRB",
    "GLRX",
    "GLRX2",
    "GLRX3",
    "GLRX5",
    "GLS",
    "GLS2",
    "GLT1D1",
    "GLT6D1",
    "GLT8D1",
    "GLT8D2",
    "GLTP",
    "GLTPD2",
    "GLTSCR1",
    "GLTSCR1L",
    "GLTSCR2",
    "GLUD1",
    "GLUD2",
    "GLUL",
    "GLYAT",
    "GLYATL1",
    "GLYATL2",
    "GLYATL3",
    "GLYCAM1",
    "GLYCTK",
    "GLYR1",
    "GM2A",
    "GMCL1",
    "GMDS",
    "GMEB1",
    "GMEB2",
    "GMFB",
    "GMFG",
    "GMIP",
    "GML",
    "GMNC",
    "GMNN",
    "GMPPA",
    "GMPPB",
    "GMPR",
    "GMPR2",
    "GMPS",
    "GNA11",
    "GNA12",
    "GNA13",
    "GNA14",
    "GNA15",
    "GNAI1",
    "GNAI2",
    "GNAI3",
    "GNAL",
    "GNAO1",
    "GNAQ",
    "GNAS",
    "GNAS-AS1",
    "GNAT1",
    "GNAT2",
    "GNAZ",
    "GNB1",
    "GNB1L",
    "GNB2",
    "GNB3",
    "GNB4",
    "GNB5",
    "GNE",
    "GNG10",
    "GNG11",
    "GNG12",
    "GNG13",
    "GNG2",
    "GNG3",
    "GNG4",
    "GNG5",
    "GNG7",
    "GNG8",
    "GNGT1",
    "GNGT2",
    "GNL1",
    "GNL2",
    "GNL3",
    "GNL3L",
    "GNLY",
    "GNMT",
    "GNPAT",
    "GNPDA1",
    "GNPDA2",
    "GNPNAT1",
    "GNPTAB",
    "GNPTG",
    "GNRH1",
    "GNRH2",
    "GNRHR",
    "GNRHR2",
    "GNS",
    "GOLGA1",
    "GOLGA2",
    "GOLGA2P2Y",
    "GOLGA2P3Y",
    "GOLGA2P7",
    "GOLGA3",
    "GOLGA4",
    "GOLGA5",
    "GOLGA6A",
    "GOLGA6B",
    "GOLGA6C",
    "GOLGA6D",
    "GOLGA6L1",
    "GOLGA6L22",
    "GOLGA6L5P",
    "GOLGA6L6",
    "GOLGA6L9",
    "GOLGA7",
    "GOLGA7B",
    "GOLGA8A",
    "GOLGA8B",
    "GOLGA8DP",
    "GOLGA8IP",
    "GOLGA8O",
    "GOLGB1",
    "GOLIM4",
    "GOLM1",
    "GOLPH3",
    "GOLPH3L",
    "GOLT1A",
    "GOLT1B",
    "GON7",
    "GOPC",
    "GORAB",
    "GORASP1",
    "GORASP2",
    "GOSR1",
    "GOSR2",
    "GOT1",
    "GOT1L1",
    "GOT2",
    "GP1BA",
    "GP2",
    "GP5",
    "GP6",
    "GP9",
    "GPA33",
    "GPAA1",
    "GPALPP1",
    "GPAM",
    "GPANK1",
    "GPAT2",
    "GPAT3",
    "GPAT4",
    "GPATCH1",
    "GPATCH11",
    "GPATCH2",
    "GPATCH2L",
    "GPATCH3",
    "GPATCH4",
    "GPATCH8",
    "GPBAR1",
    "GPBP1",
    "GPBP1L1",
    "GPC1",
    "GPC2",
    "GPC3",
    "GPC4",
    "GPC5",
    "GPC6",
    "GPCPD1",
    "GPD1",
    "GPD1L",
    "GPD2",
    "GPER1",
    "GPHA2",
    "GPHB5",
    "GPHN",
    "GPI",
    "GPIHBP1",
    "GPKOW",
    "GPLD1",
    "GPM6A",
    "GPM6B",
    "GPN1",
    "GPN2",
    "GPN3",
    "GPNMB",
    "GPR1",
    "GPR101",
    "GPR107",
    "GPR108",
    "GPR119",
    "GPR12",
    "GPR132",
    "GPR135",
    "GPR137",
    "GPR137B",
    "GPR137C",
    "GPR139",
    "GPR141",
    "GPR142",
    "GPR143",
    "GPR146",
    "GPR148",
    "GPR149",
    "GPR15",
    "GPR150",
    "GPR151",
    "GPR152",
    "GPR153",
    "GPR155",
    "GPR156",
    "GPR157",
    "GPR158",
    "GPR158-AS1",
    "GPR160",
    "GPR162",
    "GPR17",
    "GPR171",
    "GPR173",
    "GPR174",
    "GPR176",
    "GPR179",
    "GPR18",
    "GPR180",
    "GPR182",
    "GPR183",
    "GPR19",
    "GPR20",
    "GPR21",
    "GPR22",
    "GPR25",
    "GPR26",
    "GPR27",
    "GPR3",
    "GPR31",
    "GPR32",
    "GPR34",
    "GPR35",
    "GPR37",
    "GPR37L1",
    "GPR39",
    "GPR4",
    "GPR45",
    "GPR50",
    "GPR52",
    "GPR55",
    "GPR6",
    "GPR61",
    "GPR62",
    "GPR63",
    "GPR65",
    "GPR68",
    "GPR75",
    "GPR78",
    "GPR82",
    "GPR83",
    "GPR84",
    "GPR85",
    "GPR87",
    "GPR88",
    "GPR89B",
    "GPRASP1",
    "GPRASP2",
    "GPRC5A",
    "GPRC5B",
    "GPRC5C",
    "GPRC5D",
    "GPRC6A",
    "GPRIN1",
    "GPRIN2",
    "GPRIN3",
    "GPS1",
    "GPS2",
    "GPSM1",
    "GPSM2",
    "GPSM3",
    "GPT",
    "GPT2",
    "GPX1",
    "GPX2",
    "GPX3",
    "GPX4",
    "GPX5",
    "GPX6",
    "GPX7",
    "GPX8",
    "GRAMD1A",
    "GRAMD1B",
    "GRAMD1C",
    "GRAMD2",
    "GRAMD3",
    "GRAMD4",
    "GRAP",
    "GRAP2",
    "GRASP",
    "GRB10",
    "GRB14",
    "GRB2",
    "GRB7",
    "GREB1",
    "GREM1",
    "GREM2",
    "GRHL1",
    "GRHL2",
    "GRHL3",
    "GRHPR",
    "GRIA1",
    "GRIA2",
    "GRIA3",
    "GRIA4",
    "GRID1",
    "GRID1-AS1",
    "GRID2",
    "GRIFIN",
    "GRIK1",
    "GRIK2",
    "GRIK3",
    "GRIK4",
    "GRIK5",
    "GRIN1",
    "GRIN2A",
    "GRIN2B",
    "GRIN2C",
    "GRIN2D",
    "GRIN3A",
    "GRIN3B",
    "GRINA",
    "GRIP1",
    "GRIP2",
    "GRIPAP1",
    "GRK1",
    "GRK2",
    "GRK3",
    "GRK4",
    "GRK5",
    "GRK6",
    "GRK7",
    "GRM2",
    "GRM3",
    "GRM4",
    "GRM5",
    "GRM6",
    "GRM7",
    "GRM8",
    "GRN",
    "GRP",
    "GRPEL1",
    "GRPEL2",
    "GRPR",
    "GRSF1",
    "GRTP1",
    "GRWD1",
    "GRXCR1",
    "GRXCR2",
    "GSAP",
    "GSC",
    "GSC2",
    "GSDMA",
    "GSDMB",
    "GSDMC",
    "GSDMD",
    "GSE1",
    "GSG1",
    "GSG1L",
    "GSG2",
    "GSK3A",
    "GSK3B",
    "GSKIP",
    "GSN",
    "GSPT1",
    "GSPT2",
    "GSR",
    "GSS",
    "GSTA1",
    "GSTA2",
    "GSTA3",
    "GSTA4",
    "GSTA5",
    "GSTA7P",
    "GSTCD",
    "GSTK1",
    "GSTM1",
    "GSTM2",
    "GSTM2P1",
    "GSTM3",
    "GSTM4",
    "GSTM5",
    "GSTO1",
    "GSTO2",
    "GSTP1",
    "GSTT1",
    "GSTT2",
    "GSTT2B",
    "GSTTP1",
    "GSTTP2",
    "GSTZ1",
    "GSX1",
    "GSX2",
    "GTDC1",
    "GTF2A1",
    "GTF2A1L",
    "GTF2A2",
    "GTF2B",
    "GTF2E1",
    "GTF2E2",
    "GTF2F1",
    "GTF2F2",
    "GTF2H1",
    "GTF2H2",
    "GTF2H2C_2",
    "GTF2H3",
    "GTF2H4",
    "GTF2H5",
    "GTF2I",
    "GTF2IP1",
    "GTF2IP4",
    "GTF2IRD1",
    "GTF2IRD1P1",
    "GTF2IRD2",
    "GTF2IRD2B",
    "GTF3A",
    "GTF3C1",
    "GTF3C2",
    "GTF3C3",
    "GTF3C4",
    "GTF3C5",
    "GTF3C6",
    "GTPBP1",
    "GTPBP10",
    "GTPBP2",
    "GTPBP3",
    "GTPBP4",
    "GTPBP6",
    "GTPBP8",
    "GTSE1",
    "GTSF1",
    "GTSF1L",
    "GUCA1A",
    "GUCA1B",
    "GUCA1C",
    "GUCA2A",
    "GUCA2B",
    "GUCD1",
    "GUCY1A2",
    "GUCY1A3",
    "GUCY1B3",
    "GUCY2C",
    "GUCY2D",
    "GUCY2F",
    "GUF1",
    "GUK1",
    "GULP1",
    "GUSB",
    "GUSBP11",
    "GUSBP2",
    "GUSBP5",
    "GVINP1",
    "GXYLT1",
    "GXYLT2",
    "GYG1",
    "GYG2",
    "GYPA",
    "GYPB",
    "GYPC",
    "GYPE",
    "GYS1",
    "GYS2",
    "GZF1",
    "GZMA",
    "GZMB",
    "GZMH",
    "GZMK",
    "GZMM",
    "H19",
    "H1F0",
    "H1FNT",
    "H1FOO",
    "H1FX",
    "H2AFB1",
    "H2AFB2",
    "H2AFB3",
    "H2AFJ",
    "H2AFV",
    "H2AFX",
    "H2AFY",
    "H2AFY2",
    "H2AFZ",
    "H2BFWT",
    "H2BFXP",
    "H3F3A",
    "H3F3AP4",
    "H3F3B",
    "H3F3C",
    "H6PD",
    "HAAO",
    "HABP2",
    "HABP4",
    "HACD1",
    "HACD2",
    "HACD3",
    "HACD4",
    "HACE1",
    "HACL1",
    "HADH",
    "HADHA",
    "HADHB",
    "HAGH",
    "HAGHL",
    "HAL",
    "HAMP",
    "HAND1",
    "HAND2",
    "HAND2-AS1",
    "HAO1",
    "HAO2",
    "HAP1",
    "HAPLN1",
    "HAPLN2",
    "HAPLN3",
    "HAPLN4",
    "HAR1A",
    "HAR1B",
    "HARBI1",
    "HARS",
    "HARS2",
    "HAS1",
    "HAS2",
    "HAS2-AS1",
    "HAS3",
    "HAT1",
    "HAUS1",
    "HAUS2",
    "HAUS3",
    "HAUS4",
    "HAUS5",
    "HAUS6",
    "HAUS7",
    "HAUS8",
    "HAVCR1P1",
    "HAVCR2",
    "HAX1",
    "HBA1",
    "HBA2",
    "HBB",
    "HBBP1",
    "HBCBP",
    "HBD",
    "HBE1",
    "HBEGF",
    "HBG1",
    "HBG2",
    "HBM",
    "HBP1",
    "HBQ1",
    "HBS1L",
    "HBZ",
    "HCAR1",
    "HCAR2",
    "HCAR3",
    "HCCS",
    "HCFC1",
    "HCFC1R1",
    "HCFC2",
    "HCG22",
    "HCG26",
    "HCG27",
    "HCG4",
    "HCG4B",
    "HCK",
    "HCLS1",
    "HCN1",
    "HCN2",
    "HCN3",
    "HCN4",
    "HCP5",
    "HCRT",
    "HCRTR1",
    "HCRTR2",
    "HCST",
    "HDAC1",
    "HDAC10",
    "HDAC11",
    "HDAC2",
    "HDAC3",
    "HDAC4",
    "HDAC5",
    "HDAC6",
    "HDAC7",
    "HDAC8",
    "HDAC9",
    "HDC",
    "HDDC2",
    "HDDC3",
    "HDGF",
    "HDGFL1",
    "HDGFRP2",
    "HDGFRP3",
    "HDHD2",
    "HDHD3",
    "HDLBP",
    "HDX",
    "HEATR1",
    "HEATR3",
    "HEATR4",
    "HEATR5A",
    "HEATR5B",
    "HEATR6",
    "HEATR9",
    "HEBP1",
    "HEBP2",
    "HECA",
    "HECTD1",
    "HECTD2",
    "HECTD2-AS1",
    "HECTD3",
    "HECTD4",
    "HECW1",
    "HECW2",
    "HEG1",
    "HELB",
    "HELLS",
    "HELQ",
    "HELZ",
    "HELZ2",
    "HEMGN",
    "HEMK1",
    "HENMT1",
    "HEPACAM",
    "HEPACAM2",
    "HEPH",
    "HEPHL1",
    "HEPN1",
    "HERC1",
    "HERC2",
    "HERC2P2",
    "HERC2P7",
    "HERC3",
    "HERC4",
    "HERC5",
    "HERC6",
    "HERPUD2",
    "HES1",
    "HES2",
    "HES3",
    "HES4",
    "HES5",
    "HES6",
    "HES7",
    "HESX1",
    "HEXA",
    "HEXA-AS1",
    "HEXB",
    "HEXDC",
    "HEXIM1",
    "HEXIM2",
    "HEY1",
    "HEY2",
    "HEYL",
    "HFE",
    "HFE2",
    "HFM1",
    "HGC6.3",
    "HGD",
    "HGF",
    "HGFAC",
    "HGH1",
    "HGS",
    "HGSNAT",
    "HHAT",
    "HHATL",
    "HHEX",
    "HHIP",
    "HHIPL1",
    "HHIPL2",
    "HHLA1",
    "HHLA2",
    "HHLA3",
    "HIBADH",
    "HIBCH",
    "HIC1",
    "HIC2",
    "HID1",
    "HIF1A",
    "HIF1AN",
    "HIF3A",
    "HIGD1A",
    "HIGD1B",
    "HIGD1C",
    "HIGD2A",
    "HIGD2B",
    "HIKESHI",
    "HILPDA",
    "HINFP",
    "HINT1",
    "HINT2",
    "HINT3",
    "HIP1",
    "HIP1R",
    "HIPK1",
    "HIPK2",
    "HIPK3",
    "HIPK4",
    "HIRA",
    "HIRIP3",
    "HIST1H1A",
    "HIST1H1B",
    "HIST1H1C",
    "HIST1H1D",
    "HIST1H1E",
    "HIST1H1T",
    "HIST1H2AA",
    "HIST1H2AB",
    "HIST1H2AC",
    "HIST1H2AD",
    "HIST1H2AE",
    "HIST1H2AG",
    "HIST1H2AH",
    "HIST1H2AI",
    "HIST1H2AJ",
    "HIST1H2AK",
    "HIST1H2AL",
    "HIST1H2AM",
    "HIST1H2BA",
    "HIST1H2BB",
    "HIST1H2BC",
    "HIST1H2BD",
    "HIST1H2BE",
    "HIST1H2BF",
    "HIST1H2BG",
    "HIST1H2BH",
    "HIST1H2BI",
    "HIST1H2BJ",
    "HIST1H2BK",
    "HIST1H2BL",
    "HIST1H2BM",
    "HIST1H2BN",
    "HIST1H2BO",
    "HIST1H3A",
    "HIST1H3B",
    "HIST1H3C",
    "HIST1H3D",
    "HIST1H3E",
    "HIST1H3F",
    "HIST1H3G",
    "HIST1H3H",
    "HIST1H3I",
    "HIST1H3J",
    "HIST1H4A",
    "HIST1H4B",
    "HIST1H4C",
    "HIST1H4D",
    "HIST1H4E",
    "HIST1H4F",
    "HIST1H4G",
    "HIST1H4H",
    "HIST1H4I",
    "HIST1H4J",
    "HIST1H4K",
    "HIST1H4L",
    "HIST2H2AA3",
    "HIST2H2AA4",
    "HIST2H2AB",
    "HIST2H2AC",
    "HIST2H2BE",
    "HIST2H2BF",
    "HIST2H3A",
    "HIST2H3C",
    "HIST2H3D",
    "HIST2H4A",
    "HIST2H4B",
    "HIST3H2A",
    "HIST3H2BB",
    "HIST3H3",
    "HIST4H4",
    "HIVEP1",
    "HIVEP2",
    "HIVEP3",
    "HJURP",
    "HK1",
    "HK2",
    "HK3",
    "HKDC1",
    "HKR1",
    "HLA-A",
    "HLA-B",
    "HLA-C",
    "HLA-DMA",
    "HLA-DMB",
    "HLA-DOA",
    "HLA-DOB",
    "HLA-DPA1",
    "HLA-DPB1",
    "HLA-DPB2",
    "HLA-DQA2",
    "HLA-DQB1",
    "HLA-DRA",
    "HLA-DRB1",
    "HLA-DRB3",
    "HLA-DRB4",
    "HLA-DRB5",
    "HLA-DRB6",
    "HLA-E",
    "HLA-F",
    "HLA-G",
    "HLA-H",
    "HLCS",
    "HLF",
    "HLTF",
    "HLX",
    "HM13",
    "HMBOX1",
    "HMBS",
    "HMCES",
    "HMCN1",
    "HMG20A",
    "HMG20B",
    "HMGA1",
    "HMGA2",
    "HMGB1",
    "HMGB2",
    "HMGB3",
    "HMGB3P1",
    "HMGB4",
    "HMGCL",
    "HMGCLL1",
    "HMGCR",
    "HMGCS1",
    "HMGCS2",
    "HMGN1",
    "HMGN2",
    "HMGN2P46",
    "HMGN3",
    "HMGN4",
    "HMGN5",
    "HMGXB3",
    "HMHB1",
    "HMMR",
    "HMOX1",
    "HMOX2",
    "HMP19",
    "HMSD",
    "HMX1",
    "HMX2",
    "HMX3",
    "HN1",
    "HN1L",
    "HNF1A",
    "HNF1A-AS1",
    "HNF1B",
    "HNF4A",
    "HNF4G",
    "HNMT",
    "HNRNPA0",
    "HNRNPA1",
    "HNRNPA1L2",
    "HNRNPA1P10",
    "HNRNPA1P33",
    "HNRNPA2B1",
    "HNRNPA3",
    "HNRNPA3P1",
    "HNRNPAB",
    "HNRNPC",
    "HNRNPCL1",
    "HNRNPCL2",
    "HNRNPCL3",
    "HNRNPD",
    "HNRNPDL",
    "HNRNPF",
    "HNRNPH1",
    "HNRNPH2",
    "HNRNPH3",
    "HNRNPK",
    "HNRNPKP3",
    "HNRNPL",
    "HNRNPLL",
    "HNRNPM",
    "HNRNPR",
    "HNRNPU",
    "HNRNPUL1",
    "HNRNPUL2",
    "HOGA1",
    "HOMER1",
    "HOMER3",
    "HOMEZ",
    "HOOK1",
    "HOOK2",
    "HOOK3",
    "HOPX",
    "HORMAD1",
    "HORMAD2",
    "HOTAIR",
    "HOTTIP",
    "HOXA1",
    "HOXA10",
    "HOXA11",
    "HOXA11-AS",
    "HOXA13",
    "HOXA2",
    "HOXA3",
    "HOXA4",
    "HOXA5",
    "HOXA6",
    "HOXA7",
    "HOXA9",
    "HOXB1",
    "HOXB13",
    "HOXB2",
    "HOXB3",
    "HOXB4",
    "HOXB5",
    "HOXB6",
    "HOXB7",
    "HOXB8",
    "HOXB9",
    "HOXC10",
    "HOXC11",
    "HOXC12",
    "HOXC13",
    "HOXC4",
    "HOXC5",
    "HOXC6",
    "HOXC8",
    "HOXC9",
    "HOXD1",
    "HOXD10",
    "HOXD11",
    "HOXD12",
    "HOXD13",
    "HOXD3",
    "HOXD4",
    "HOXD8",
    "HOXD9",
    "HP",
    "HP1BP3",
    "HPCA",
    "HPCAL1",
    "HPCAL4",
    "HPD",
    "HPDL",
    "HPF1",
    "HPGD",
    "HPGDS",
    "HPN",
    "HPN-AS1",
    "HPR",
    "HPRT1",
    "HPS1",
    "HPS3",
    "HPS4",
    "HPS5",
    "HPS6",
    "HPSE",
    "HPSE2",
    "HPVC1",
    "HPX",
    "HPYR1",
    "HR",
    "HRAS",
    "HRASLS",
    "HRASLS2",
    "HRASLS5",
    "HRAT56",
    "HRC",
    "HRCT1",
    "HRG",
    "HRH1",
    "HRH2",
    "HRH3",
    "HRH4",
    "HRK",
    "HRNR",
    "HS1BP3",
    "HS2ST1",
    "HS3ST1",
    "HS3ST2",
    "HS3ST3A1",
    "HS3ST3B1",
    "HS3ST5",
    "HS3ST6",
    "HS6ST1",
    "HS6ST2",
    "HS6ST2-AS1",
    "HS6ST3",
    "HSBP1",
    "HSCB",
    "HSD11B1",
    "HSD11B1L",
    "HSD11B2",
    "HSD17B1",
    "HSD17B10",
    "HSD17B11",
    "HSD17B12",
    "HSD17B13",
    "HSD17B14",
    "HSD17B2",
    "HSD17B3",
    "HSD17B4",
    "HSD17B6",
    "HSD17B7",
    "HSD17B7P2",
    "HSD17B8",
    "HSD3B1",
    "HSD3B2",
    "HSD3B7",
    "HSD52",
    "HSDL1",
    "HSDL2",
    "HSF1",
    "HSF2",
    "HSF2BP",
    "HSF4",
    "HSF5",
    "HSFX1",
    "HSFX2",
    "HSFY1",
    "HSFY1P1",
    "HSFY2",
    "HSH2D",
    "HSP90AA1",
    "HSP90AB1",
    "HSP90B1",
    "HSPA12A",
    "HSPA12B",
    "HSPA13",
    "HSPA14",
    "HSPA1A",
    "HSPA1B",
    "HSPA1L",
    "HSPA2",
    "HSPA4",
    "HSPA4L",
    "HSPA5",
    "HSPA6",
    "HSPA7",
    "HSPA8",
    "HSPA9",
    "HSPB1",
    "HSPB11",
    "HSPB2",
    "HSPB3",
    "HSPB6",
    "HSPB7",
    "HSPB8",
    "HSPB9",
    "HSPBAP1",
    "HSPBP1",
    "HSPD1",
    "HSPE1",
    "HSPG2",
    "HSPH1",
    "HTATIP2",
    "HTATSF1",
    "HTATSF1P2",
    "HTN1",
    "HTN3",
    "HTR1A",
    "HTR1B",
    "HTR1D",
    "HTR1E",
    "HTR1F",
    "HTR2A",
    "HTR2B",
    "HTR2C",
    "HTR3A",
    "HTR3B",
    "HTR3C",
    "HTR3D",
    "HTR3E",
    "HTR4",
    "HTR5A",
    "HTR6",
    "HTR7",
    "HTR7P1",
    "HTRA1",
    "HTRA2",
    "HTRA3",
    "HTRA4",
    "HTT",
    "HULC",
    "HUNK",
    "HUS1",
    "HUS1B",
    "HUWE1",
    "HVCN1",
    "HYAL1",
    "HYAL2",
    "HYAL3",
    "HYAL4",
    "HYALP1",
    "HYDIN",
    "HYI",
    "HYKK",
    "HYLS1",
    "HYMAI",
    "HYOU1",
    "HYPK",
    "HYPM",
    "IAH1",
    "IAPP",
    "IARS",
    "IARS2",
    "IBA57",
    "IBSP",
    "IBTK",
    "ICA1",
    "ICA1L",
    "ICAM1",
    "ICAM2",
    "ICAM3",
    "ICAM4",
    "ICAM5",
    "ICE1",
    "ICE2",
    "ICK",
    "ICMT",
    "ICOS",
    "ICOSLG",
    "ID1",
    "ID2",
    "ID2-AS1",
    "ID3",
    "ID4",
    "IDE",
    "IDH1",
    "IDH2",
    "IDH3A",
    "IDH3B",
    "IDH3G",
    "IDI1",
    "IDI2",
    "IDNK",
    "IDO1",
    "IDO2",
    "IDS",
    "IDUA",
    "IER2",
    "IER3",
    "IER3IP1",
    "IER5",
    "IER5L",
    "IFFO1",
    "IFFO2",
    "IFI16",
    "IFI27",
    "IFI27L1",
    "IFI27L2",
    "IFI30",
    "IFI35",
    "IFI44",
    "IFI44L",
    "IFI6",
    "IFIH1",
    "IFIT1",
    "IFIT1B",
    "IFIT2",
    "IFIT3",
    "IFIT5",
    "IFITM1",
    "IFITM2",
    "IFITM3",
    "IFITM4P",
    "IFITM5",
    "IFNA1",
    "IFNA10",
    "IFNA13",
    "IFNA14",
    "IFNA16",
    "IFNA17",
    "IFNA2",
    "IFNA21",
    "IFNA4",
    "IFNA5",
    "IFNA6",
    "IFNA7",
    "IFNA8",
    "IFNAR1",
    "IFNAR2",
    "IFNB1",
    "IFNE",
    "IFNG",
    "IFNGR1",
    "IFNGR2",
    "IFNK",
    "IFNL1",
    "IFNL2",
    "IFNL3",
    "IFNLR1",
    "IFNW1",
    "IFRD1",
    "IFRD2",
    "IFT122",
    "IFT140",
    "IFT172",
    "IFT20",
    "IFT22",
    "IFT27",
    "IFT43",
    "IFT46",
    "IFT52",
    "IFT57",
    "IFT74",
    "IFT80",
    "IFT81",
    "IFT88",
    "IGBP1",
    "IGBP1P1",
    "IGDCC3",
    "IGDCC4",
    "IGF1",
    "IGF1R",
    "IGF2",
    "IGF2BP1",
    "IGF2BP2",
    "IGF2BP3",
    "IGF2R",
    "IGFALS",
    "IGFBP1",
    "IGFBP2",
    "IGFBP3",
    "IGFBP4",
    "IGFBP5",
    "IGFBP6",
    "IGFBP7",
    "IGFBPL1",
    "IGFL1",
    "IGFL2",
    "IGFL3",
    "IGFL4",
    "IGFLR1",
    "IGHMBP2",
    "IGIP",
    "IGLL1",
    "IGLON5",
    "IGSF1",
    "IGSF10",
    "IGSF11",
    "IGSF21",
    "IGSF22",
    "IGSF23",
    "IGSF3",
    "IGSF5",
    "IGSF6",
    "IGSF8",
    "IGSF9",
    "IHH",
    "IK",
    "IKBIP",
    "IKBKAP",
    "IKBKB",
    "IKBKE",
    "IKBKG",
    "IKZF1",
    "IKZF2",
    "IKZF3",
    "IKZF4",
    "IKZF5",
    "IL10",
    "IL10RA",
    "IL10RB",
    "IL11",
    "IL12A",
    "IL12B",
    "IL12RB1",
    "IL12RB2",
    "IL13",
    "IL13RA1",
    "IL13RA2",
    "IL15",
    "IL15RA",
    "IL16",
    "IL17A",
    "IL17B",
    "IL17C",
    "IL17D",
    "IL17F",
    "IL17RA",
    "IL17RB",
    "IL17RC",
    "IL17RD",
    "IL17RE",
    "IL17REL",
    "IL18",
    "IL18BP",
    "IL18R1",
    "IL18RAP",
    "IL19",
    "IL1A",
    "IL1B",
    "IL1F10",
    "IL1R1",
    "IL1R2",
    "IL1RAP",
    "IL1RAPL1",
    "IL1RAPL2",
    "IL1RL1",
    "IL1RL2",
    "IL1RN",
    "IL2",
    "IL20",
    "IL20RA",
    "IL20RB",
    "IL21",
    "IL21R",
    "IL22",
    "IL22RA1",
    "IL22RA2",
    "IL23A",
    "IL23R",
    "IL24",
    "IL25",
    "IL26",
    "IL27",
    "IL27RA",
    "IL2RA",
    "IL2RB",
    "IL2RG",
    "IL3",
    "IL31",
    "IL31RA",
    "IL32",
    "IL33",
    "IL34",
    "IL36A",
    "IL36B",
    "IL36G",
    "IL36RN",
    "IL37",
    "IL3RA",
    "IL4",
    "IL4I1",
    "IL4R",
    "IL5",
    "IL5RA",
    "IL6",
    "IL6R",
    "IL6ST",
    "IL7",
    "IL7R",
    "IL9",
    "IL9R",
    "ILDR1",
    "ILDR2",
    "ILF2",
    "ILF3",
    "ILF3-AS1",
    "ILK",
    "ILKAP",
    "ILVBL",
    "IMMP1L",
    "IMMP2L",
    "IMMT",
    "IMP3",
    "IMP4",
    "IMPA1",
    "IMPA2",
    "IMPACT",
    "IMPAD1",
    "IMPDH1",
    "IMPDH2",
    "IMPG1",
    "IMPG2",
    "INA",
    "INAFM1",
    "INCA1",
    "INCENP",
    "INE2",
    "INF2",
    "ING1",
    "ING2",
    "ING3",
    "ING4",
    "ING5",
    "INGX",
    "INHA",
    "INHBA",
    "INHBB",
    "INHBC",
    "INHBE",
    "INIP",
    "INMT",
    "INO80",
    "INO80B",
    "INO80C",
    "INO80D",
    "INO80E",
    "INPP1",
    "INPP4A",
    "INPP4B",
    "INPP5A",
    "INPP5B",
    "INPP5D",
    "INPP5E",
    "INPP5F",
    "INPP5J",
    "INPP5K",
    "INPPL1",
    "INS",
    "INS-IGF2",
    "INSC",
    "INSIG1",
    "INSIG2",
    "INSL3",
    "INSL4",
    "INSL5",
    "INSL6",
    "INSM1",
    "INSM2",
    "INSR",
    "INSRR",
    "INTS1",
    "INTS10",
    "INTS12",
    "INTS2",
    "INTS3",
    "INTS4",
    "INTS4P2",
    "INTS5",
    "INTS6",
    "INTS6-AS1",
    "INTS6L",
    "INTS7",
    "INTS8",
    "INTS9",
    "INTU",
    "INVS",
    "IP6K1",
    "IP6K2",
    "IP6K3",
    "IPCEF1",
    "IPMK",
    "IPO11",
    "IPO13",
    "IPO4",
    "IPO5",
    "IPO7",
    "IPO8",
    "IPO9",
    "IPP",
    "IPPK",
    "IPW",
    "IQCA1",
    "IQCB1",
    "IQCC",
    "IQCD",
    "IQCE",
    "IQCF1",
    "IQCF2",
    "IQCF3",
    "IQCF5",
    "IQCF6",
    "IQCG",
    "IQCH",
    "IQCJ",
    "IQCK",
    "IQGAP1",
    "IQGAP2",
    "IQGAP3",
    "IQSEC1",
    "IQSEC2",
    "IQSEC3",
    "IQUB",
    "IRAIN",
    "IRAK1",
    "IRAK1BP1",
    "IRAK2",
    "IRAK3",
    "IRAK4",
    "IREB2",
    "IRF1",
    "IRF2",
    "IRF2BP1",
    "IRF2BP2",
    "IRF2BPL",
    "IRF3",
    "IRF4",
    "IRF5",
    "IRF6",
    "IRF7",
    "IRF8",
    "IRF9",
    "IRGC",
    "IRGQ",
    "IRS1",
    "IRS2",
    "IRS4",
    "IRX1",
    "IRX2",
    "IRX3",
    "IRX4",
    "IRX5",
    "IRX6",
    "ISCA1",
    "ISCA2",
    "ISCU",
    "ISG15",
    "ISG20",
    "ISL1",
    "ISL2",
    "ISLR",
    "ISLR2",
    "ISM1",
    "ISM2",
    "ISOC1",
    "ISOC2",
    "ISPD",
    "IST1",
    "ISY1",
    "ISYNA1",
    "ITCH",
    "ITCH-IT1",
    "ITFG1",
    "ITFG2",
    "ITGA1",
    "ITGA10",
    "ITGA11",
    "ITGA2",
    "ITGA2B",
    "ITGA3",
    "ITGA4",
    "ITGA5",
    "ITGA6",
    "ITGA7",
    "ITGA8",
    "ITGA9",
    "ITGAD",
    "ITGAE",
    "ITGAL",
    "ITGAM",
    "ITGAV",
    "ITGAX",
    "ITGB1",
    "ITGB1BP1",
    "ITGB1BP2",
    "ITGB2",
    "ITGB3",
    "ITGB3BP",
    "ITGB4",
    "ITGB5",
    "ITGB6",
    "ITGB7",
    "ITGB8",
    "ITGBL1",
    "ITIH1",
    "ITIH2",
    "ITIH3",
    "ITIH4",
    "ITIH5",
    "ITIH6",
    "ITK",
    "ITLN1",
    "ITLN2",
    "ITM2A",
    "ITM2B",
    "ITM2C",
    "ITPA",
    "ITPK1",
    "ITPK1-AS1",
    "ITPKA",
    "ITPKB",
    "ITPKC",
    "ITPR1",
    "ITPR2",
    "ITPR3",
    "ITPRIP",
    "ITPRIPL1",
    "ITPRIPL2",
    "ITSN1",
    "ITSN2",
    "IVD",
    "IVL",
    "IVNS1ABP",
    "IWS1",
    "IYD",
    "IZUMO1",
    "IZUMO2",
    "IZUMO4",
    "JADE1",
    "JADE2",
    "JADE3",
    "JAG1",
    "JAG2",
    "JAGN1",
    "JAK1",
    "JAK2",
    "JAK3",
    "JAKMIP1",
    "JAKMIP2",
    "JAKMIP3",
    "JAM2",
    "JAM3",
    "JAML",
    "JARID2",
    "JARID2-AS1",
    "JAZF1",
    "JAZF1-AS1",
    "JCHAIN",
    "JDP2",
    "JHDM1D-AS1",
    "JKAMP",
    "JMJD1C",
    "JMJD4",
    "JMJD6",
    "JMJD7",
    "JMJD7-PLA2G4B",
    "JMJD8",
    "JMY",
    "JOSD1",
    "JOSD2",
    "JPH1",
    "JPH2",
    "JPH3",
    "JPH4",
    "JRK",
    "JRKL",
    "JSRP1",
    "JTB",
    "JUN",
    "JUNB",
    "JUND",
    "JUP",
    "KAAG1",
    "KALRN",
    "KANK1",
    "KANK2",
    "KANK3",
    "KANK4",
    "KANSL1",
    "KANSL1L",
    "KANSL2",
    "KANSL3",
    "KARS",
    "KAT14",
    "KAT2A",
    "KAT2B",
    "KAT5",
    "KAT6A",
    "KAT6B",
    "KAT7",
    "KAT8",
    "KATNA1",
    "KATNAL1",
    "KATNAL2",
    "KATNB1",
    "KATNBL1",
    "KATNBL1P6",
    "KAZALD1",
    "KAZN",
    "KBTBD11",
    "KBTBD12",
    "KBTBD13",
    "KBTBD2",
    "KBTBD3",
    "KBTBD4",
    "KBTBD6",
    "KBTBD7",
    "KBTBD8",
    "KC6",
    "KCMF1",
    "KCNA1",
    "KCNA10",
    "KCNA2",
    "KCNA3",
    "KCNA4",
    "KCNA5",
    "KCNA6",
    "KCNA7",
    "KCNAB1",
    "KCNAB2",
    "KCNAB3",
    "KCNB1",
    "KCNB2",
    "KCNC1",
    "KCNC2",
    "KCNC3",
    "KCNC4",
    "KCND1",
    "KCND2",
    "KCND3",
    "KCNE1",
    "KCNE2",
    "KCNE3",
    "KCNE4",
    "KCNE5",
    "KCNF1",
    "KCNG1",
    "KCNG2",
    "KCNG3",
    "KCNG4",
    "KCNH1",
    "KCNH2",
    "KCNH3",
    "KCNH4",
    "KCNH5",
    "KCNH6",
    "KCNH7",
    "KCNH8",
    "KCNIP1",
    "KCNIP2",
    "KCNIP3",
    "KCNIP4",
    "KCNIP4-IT1",
    "KCNJ1",
    "KCNJ10",
    "KCNJ11",
    "KCNJ12",
    "KCNJ13",
    "KCNJ14",
    "KCNJ15",
    "KCNJ16",
    "KCNJ18",
    "KCNJ2",
    "KCNJ3",
    "KCNJ4",
    "KCNJ5",
    "KCNJ6",
    "KCNJ8",
    "KCNJ9",
    "KCNK1",
    "KCNK10",
    "KCNK12",
    "KCNK13",
    "KCNK15",
    "KCNK16",
    "KCNK17",
    "KCNK18",
    "KCNK2",
    "KCNK3",
    "KCNK4",
    "KCNK5",
    "KCNK6",
    "KCNK7",
    "KCNK9",
    "KCNMA1",
    "KCNMB1",
    "KCNMB2",
    "KCNMB3",
    "KCNMB4",
    "KCNN1",
    "KCNN2",
    "KCNN3",
    "KCNN4",
    "KCNQ1",
    "KCNQ1OT1",
    "KCNQ2",
    "KCNQ3",
    "KCNQ4",
    "KCNQ5",
    "KCNRG",
    "KCNS1",
    "KCNS2",
    "KCNS3",
    "KCNT1",
    "KCNT2",
    "KCNU1",
    "KCNV1",
    "KCNV2",
    "KCTD1",
    "KCTD10",
    "KCTD11",
    "KCTD12",
    "KCTD13",
    "KCTD14",
    "KCTD15",
    "KCTD16",
    "KCTD17",
    "KCTD18",
    "KCTD2",
    "KCTD20",
    "KCTD21",
    "KCTD3",
    "KCTD4",
    "KCTD5",
    "KCTD6",
    "KCTD7",
    "KCTD8",
    "KCTD9",
    "KDELC1",
    "KDELC2",
    "KDELR1",
    "KDELR2",
    "KDELR3",
    "KDF1",
    "KDM1A",
    "KDM1B",
    "KDM2A",
    "KDM2B",
    "KDM3A",
    "KDM3B",
    "KDM4A",
    "KDM4B",
    "KDM4C",
    "KDM4D",
    "KDM5B",
    "KDM5C",
    "KDM5D",
    "KDM6A",
    "KDM6B",
    "KDM7A",
    "KDM8",
    "KDR",
    "KDSR",
    "KEAP1",
    "KEL",
    "KERA",
    "KHDC1",
    "KHDC1L",
    "KHDC3L",
    "KHDRBS1",
    "KHDRBS2",
    "KHDRBS3",
    "KHK",
    "KHNYN",
    "KHSRP",
    "KIAA0040",
    "KIAA0087",
    "KIAA0100",
    "KIAA0101",
    "KIAA0141",
    "KIAA0196",
    "KIAA0226L",
    "KIAA0232",
    "KIAA0319",
    "KIAA0319L",
    "KIAA0355",
    "KIAA0368",
    "KIAA0391",
    "KIAA0408",
    "KIAA0430",
    "KIAA0513",
    "KIAA0556",
    "KIAA0586",
    "KIAA0753",
    "KIAA0754",
    "KIAA0825",
    "KIAA0895",
    "KIAA0895L",
    "KIAA0907",
    "KIAA0922",
    "KIAA0930",
    "KIAA1024",
    "KIAA1024L",
    "KIAA1033",
    "KIAA1143",
    "KIAA1147",
    "KIAA1161",
    "KIAA1191",
    "KIAA1210",
    "KIAA1211",
    "KIAA1211L",
    "KIAA1217",
    "KIAA1257",
    "KIAA1324",
    "KIAA1324L",
    "KIAA1328",
    "KIAA1429",
    "KIAA1456",
    "KIAA1468",
    "KIAA1522",
    "KIAA1524",
    "KIAA1549",
    "KIAA1549L",
    "KIAA1551",
    "KIAA1586",
    "KIAA1614",
    "KIAA1683",
    "KIAA1755",
    "KIAA1804",
    "KIAA1841",
    "KIAA1958",
    "KIAA2013",
    "KIAA2022",
    "KIAA2026",
    "KIDINS220",
    "KIF11",
    "KIF12",
    "KIF13A",
    "KIF13B",
    "KIF14",
    "KIF15",
    "KIF16B",
    "KIF17",
    "KIF18A",
    "KIF19",
    "KIF1A",
    "KIF1B",
    "KIF1BP",
    "KIF1C",
    "KIF20A",
    "KIF20B",
    "KIF21A",
    "KIF21B",
    "KIF22",
    "KIF23",
    "KIF24",
    "KIF25",
    "KIF26A",
    "KIF26B",
    "KIF27",
    "KIF2A",
    "KIF2B",
    "KIF2C",
    "KIF3A",
    "KIF3B",
    "KIF3C",
    "KIF4A",
    "KIF4B",
    "KIF5A",
    "KIF5B",
    "KIF5C",
    "KIF6",
    "KIF7",
    "KIF9",
    "KIFAP3",
    "KIFC1",
    "KIFC2",
    "KIFC3",
    "KIN",
    "KIR2DL1",
    "KIR2DL2",
    "KIR2DL4",
    "KIR2DL5A",
    "KIR2DL5B",
    "KIR2DS1",
    "KIR2DS2",
    "KIR2DS3",
    "KIR2DS4",
    "KIR2DS5",
    "KIR3DL1",
    "KIR3DL2",
    "KIR3DL3",
    "KIR3DS1",
    "KIRREL",
    "KIRREL2",
    "KIRREL3",
    "KIRREL3-AS2",
    "KISS1",
    "KISS1R",
    "KIT",
    "KITLG",
    "KIZ",
    "KLB",
    "KLC1",
    "KLC2",
    "KLC3",
    "KLC4",
    "KLF1",
    "KLF10",
    "KLF12",
    "KLF13",
    "KLF14",
    "KLF15",
    "KLF16",
    "KLF17",
    "KLF2",
    "KLF3",
    "KLF3-AS1",
    "KLF4",
    "KLF5",
    "KLF6",
    "KLF7",
    "KLF8",
    "KLF9",
    "KLHDC1",
    "KLHDC10",
    "KLHDC2",
    "KLHDC3",
    "KLHDC4",
    "KLHDC7A",
    "KLHDC7B",
    "KLHDC8A",
    "KLHDC8B",
    "KLHDC9",
    "KLHL1",
    "KLHL10",
    "KLHL11",
    "KLHL12",
    "KLHL13",
    "KLHL14",
    "KLHL15",
    "KLHL17",
    "KLHL18",
    "KLHL2",
    "KLHL20",
    "KLHL21",
    "KLHL22",
    "KLHL23",
    "KLHL24",
    "KLHL25",
    "KLHL26",
    "KLHL28",
    "KLHL29",
    "KLHL3",
    "KLHL30",
    "KLHL31",
    "KLHL32",
    "KLHL34",
    "KLHL35",
    "KLHL36",
    "KLHL38",
    "KLHL4",
    "KLHL40",
    "KLHL41",
    "KLHL42",
    "KLHL5",
    "KLHL6",
    "KLHL7",
    "KLHL8",
    "KLHL9",
    "KLK1",
    "KLK10",
    "KLK11",
    "KLK12",
    "KLK13",
    "KLK14",
    "KLK15",
    "KLK2",
    "KLK3",
    "KLK4",
    "KLK5",
    "KLK6",
    "KLK7",
    "KLK8",
    "KLK9",
    "KLKB1",
    "KLKP1",
    "KLLN",
    "KLRB1",
    "KLRC1",
    "KLRC2",
    "KLRC3",
    "KLRC4",
    "KLRD1",
    "KLRF1",
    "KLRG1",
    "KLRG2",
    "KLRK1",
    "KMO",
    "KMT2A",
    "KMT2B",
    "KMT2C",
    "KMT2D",
    "KMT2E",
    "KMT2E-AS1",
    "KMT5A",
    "KMT5B",
    "KMT5C",
    "KNCN",
    "KNDC1",
    "KNG1",
    "KNL1",
    "KNOP1",
    "KNSTRN",
    "KNTC1",
    "KPNA1",
    "KPNA2",
    "KPNA3",
    "KPNA4",
    "KPNA5",
    "KPNA6",
    "KPNA7",
    "KPNB1",
    "KPRP",
    "KPTN",
    "KRAS",
    "KRBA1",
    "KRBA2",
    "KRBOX4",
    "KRCC1",
    "KREMEN1",
    "KREMEN2",
    "KRI1",
    "KRIT1",
    "KRR1",
    "KRT1",
    "KRT10",
    "KRT12",
    "KRT13",
    "KRT14",
    "KRT15",
    "KRT16",
    "KRT16P2",
    "KRT17",
    "KRT17P5",
    "KRT18",
    "KRT19",
    "KRT2",
    "KRT20",
    "KRT222",
    "KRT23",
    "KRT24",
    "KRT25",
    "KRT26",
    "KRT27",
    "KRT28",
    "KRT3",
    "KRT31",
    "KRT32",
    "KRT33A",
    "KRT33B",
    "KRT34",
    "KRT35",
    "KRT36",
    "KRT37",
    "KRT38",
    "KRT39",
    "KRT4",
    "KRT40",
    "KRT5",
    "KRT6A",
    "KRT6B",
    "KRT6C",
    "KRT7",
    "KRT71",
    "KRT72",
    "KRT73",
    "KRT74",
    "KRT75",
    "KRT76",
    "KRT77",
    "KRT78",
    "KRT79",
    "KRT8",
    "KRT80",
    "KRT81",
    "KRT82",
    "KRT83",
    "KRT84",
    "KRT85",
    "KRT9",
    "KRTAP1-3",
    "KRTAP1-5",
    "KRTAP10-1",
    "KRTAP10-10",
    "KRTAP10-11",
    "KRTAP10-12",
    "KRTAP10-2",
    "KRTAP10-3",
    "KRTAP10-4",
    "KRTAP10-5",
    "KRTAP10-7",
    "KRTAP10-8",
    "KRTAP10-9",
    "KRTAP11-1",
    "KRTAP12-1",
    "KRTAP12-2",
    "KRTAP12-3",
    "KRTAP12-4",
    "KRTAP13-1",
    "KRTAP13-2",
    "KRTAP13-3",
    "KRTAP13-4",
    "KRTAP15-1",
    "KRTAP16-1",
    "KRTAP17-1",
    "KRTAP19-1",
    "KRTAP19-2",
    "KRTAP19-3",
    "KRTAP19-4",
    "KRTAP19-5",
    "KRTAP19-6",
    "KRTAP19-7",
    "KRTAP2-2",
    "KRTAP2-3",
    "KRTAP20-1",
    "KRTAP20-2",
    "KRTAP20-3",
    "KRTAP21-1",
    "KRTAP21-2",
    "KRTAP21-3",
    "KRTAP22-1",
    "KRTAP22-2",
    "KRTAP23-1",
    "KRTAP24-1",
    "KRTAP25-1",
    "KRTAP26-1",
    "KRTAP27-1",
    "KRTAP3-1",
    "KRTAP3-2",
    "KRTAP4-1",
    "KRTAP4-11",
    "KRTAP4-12",
    "KRTAP4-2",
    "KRTAP4-3",
    "KRTAP4-4",
    "KRTAP4-5",
    "KRTAP4-7",
    "KRTAP4-8",
    "KRTAP4-9",
    "KRTAP5-1",
    "KRTAP5-10",
    "KRTAP5-11",
    "KRTAP5-2",
    "KRTAP5-3",
    "KRTAP5-4",
    "KRTAP5-5",
    "KRTAP5-6",
    "KRTAP5-7",
    "KRTAP5-8",
    "KRTAP5-9",
    "KRTAP5-AS1",
    "KRTAP6-1",
    "KRTAP6-2",
    "KRTAP6-3",
    "KRTAP7-1",
    "KRTAP8-1",
    "KRTAP9-1",
    "KRTAP9-3",
    "KRTAP9-4",
    "KRTAP9-8",
    "KRTAP9-9",
    "KRTCAP2",
    "KRTCAP3",
    "KRTDAP",
    "KSR1",
    "KSR2",
    "KTI12",
    "KTN1",
    "KXD1",
    "KY",
    "KYAT1",
    "KYAT3",
    "KYNU",
    "L1CAM",
    "L1TD1",
    "L2HGDH",
    "L3HYPDH",
    "L3MBTL1",
    "L3MBTL2",
    "L3MBTL3",
    "L3MBTL4",
    "LACC1",
    "LACE1",
    "LACRT",
    "LACTB",
    "LACTB2",
    "LAD1",
    "LAG3",
    "LAGE3",
    "LAIR1",
    "LAIR2",
    "LALBA",
    "LAMA1",
    "LAMA2",
    "LAMA3",
    "LAMA4",
    "LAMA5",
    "LAMB1",
    "LAMB2",
    "LAMB2P1",
    "LAMB3",
    "LAMB4",
    "LAMC1",
    "LAMC2",
    "LAMC3",
    "LAMP1",
    "LAMP2",
    "LAMP3",
    "LAMP5",
    "LAMTOR1",
    "LAMTOR2",
    "LAMTOR3",
    "LAMTOR4",
    "LAMTOR5",
    "LAMTOR5-AS1",
    "LANCL1",
    "LANCL2",
    "LANCL3",
    "LAP3",
    "LAPTM4A",
    "LAPTM4B",
    "LAPTM5",
    "LARGE1",
    "LARGE2",
    "LARP1",
    "LARP1B",
    "LARP4",
    "LARP4B",
    "LARP6",
    "LARP7",
    "LARS",
    "LARS2",
    "LAS1L",
    "LASP1",
    "LAT",
    "LAT2",
    "LATS1",
    "LATS2",
    "LAX1",
    "LAYN",
    "LBH",
    "LBHD1",
    "LBP",
    "LBR",
    "LBX1",
    "LBX2",
    "LBX2-AS1",
    "LCA5",
    "LCA5L",
    "LCAT",
    "LCE1A",
    "LCE1B",
    "LCE1C",
    "LCE1D",
    "LCE1E",
    "LCE1F",
    "LCE2A",
    "LCE2B",
    "LCE2C",
    "LCE2D",
    "LCE3A",
    "LCE3B",
    "LCE3C",
    "LCE3D",
    "LCE3E",
    "LCE4A",
    "LCE5A",
    "LCE6A",
    "LCK",
    "LCLAT1",
    "LCMT1",
    "LCMT1-AS1",
    "LCMT2",
    "LCN1",
    "LCN10",
    "LCN12",
    "LCN15",
    "LCN2",
    "LCN6",
    "LCN8",
    "LCN9",
    "LCNL1",
    "LCOR",
    "LCORL",
    "LCP1",
    "LCP2",
    "LCT",
    "LCTL",
    "LDAH",
    "LDB1",
    "LDB2",
    "LDB3",
    "LDHA",
    "LDHAL6A",
    "LDHAL6B",
    "LDHB",
    "LDHC",
    "LDHD",
    "LDLR",
    "LDLRAD1",
    "LDLRAD2",
    "LDLRAD3",
    "LDLRAD4-AS1",
    "LDLRAP1",
    "LDOC1",
    "LDOC1L",
    "LEAP2",
    "LECT1",
    "LECT2",
    "LEF1",
    "LEFTY1",
    "LEFTY2",
    "LEKR1",
    "LELP1",
    "LEMD1",
    "LEMD2",
    "LEMD3",
    "LENEP",
    "LENG1",
    "LENG8",
    "LENG9",
    "LEO1",
    "LEP",
    "LEPR",
    "LEPROT",
    "LEPROTL1",
    "LETM1",
    "LETM2",
    "LETMD1",
    "LEXM",
    "LFNG",
    "LGALS1",
    "LGALS12",
    "LGALS13",
    "LGALS14",
    "LGALS16",
    "LGALS2",
    "LGALS3",
    "LGALS3BP",
    "LGALS4",
    "LGALS7",
    "LGALS7B",
    "LGALS8",
    "LGALS9",
    "LGALS9B",
    "LGALS9C",
    "LGALSL",
    "LGI1",
    "LGI2",
    "LGI3",
    "LGI4",
    "LGMN",
    "LGR4",
    "LGR5",
    "LGR6",
    "LGSN",
    "LHB",
    "LHCGR",
    "LHFP",
    "LHFPL1",
    "LHFPL2",
    "LHFPL3",
    "LHFPL4",
    "LHFPL5",
    "LHPP",
    "LHX1",
    "LHX2",
    "LHX3",
    "LHX4",
    "LHX5",
    "LHX6",
    "LHX8",
    "LHX9",
    "LIAS",
    "LIF",
    "LIFR",
    "LIG1",
    "LIG3",
    "LIG4",
    "LILRA1",
    "LILRA2",
    "LILRA3",
    "LILRA4",
    "LILRA5",
    "LILRA6",
    "LILRB1",
    "LILRB2",
    "LILRB3",
    "LILRB5",
    "LIM2",
    "LIMA1",
    "LIMCH1",
    "LIMD1",
    "LIMD2",
    "LIME1",
    "LIMK1",
    "LIMK2",
    "LIMS1",
    "LIMS2",
    "LIMS3",
    "LIN28A",
    "LIN28B",
    "LIN37",
    "LIN52",
    "LIN54",
    "LIN7A",
    "LIN7B",
    "LIN7C",
    "LIN9",
    "LINC00028",
    "LINC00051",
    "LINC00052",
    "LINC00092",
    "LINC00094",
    "LINC00111",
    "LINC00112",
    "LINC00113",
    "LINC00115",
    "LINC00116",
    "LINC00152",
    "LINC00158",
    "LINC00159",
    "LINC00160",
    "LINC00161",
    "LINC00167",
    "LINC00173",
    "LINC00200",
    "LINC00202-2",
    "LINC00221",
    "LINC00226",
    "LINC00235",
    "LINC00238",
    "LINC00240",
    "LINC00244",
    "LINC00261",
    "LINC00264",
    "LINC00265",
    "LINC00282",
    "LINC00284",
    "LINC00293",
    "LINC00294",
    "LINC00298",
    "LINC00301",
    "LINC00303",
    "LINC00304",
    "LINC00320",
    "LINC00323",
    "LINC00339",
    "LINC00341",
    "LINC00346",
    "LINC00347",
    "LINC00358",
    "LINC00362",
    "LINC00380",
    "LINC00382",
    "LINC00399",
    "LINC00403",
    "LINC00426",
    "LINC00441",
    "LINC00459",
    "LINC00461",
    "LINC00469",
    "LINC00470",
    "LINC00472",
    "LINC00473",
    "LINC00476",
    "LINC00493",
    "LINC00494",
    "LINC00515",
    "LINC00520",
    "LINC00526",
    "LINC00543",
    "LINC00557",
    "LINC00560",
    "LINC00563",
    "LINC00570",
    "LINC00574",
    "LINC00583",
    "LINC00597",
    "LINC00599",
    "LINC00608",
    "LINC00612",
    "LINC00623",
    "LINC00626",
    "LINC00628",
    "LINC00632",
    "LINC00633",
    "LINC00634",
    "LINC00635",
    "LINC00636",
    "LINC00638",
    "LINC00643",
    "LINC00652",
    "LINC00663",
    "LINC00667",
    "LINC00672",
    "LINC00689",
    "LINC00691",
    "LINC00704",
    "LINC00709",
    "LINC00839",
    "LINC00841",
    "LINC00853",
    "LINC00854",
    "LINC00856",
    "LINC00863",
    "LINC00887",
    "LINC00893",
    "LINC00895",
    "LINC00896",
    "LINC00900",
    "LINC00901",
    "LINC00905",
    "LINC00908",
    "LINC00910",
    "LINC00919",
    "LINC00921",
    "LINC00926",
    "LINC00930",
    "LINC00934",
    "LINC00936",
    "LINC00938",
    "LINC00950",
    "LINC00961",
    "LINC00965",
    "LINC00968",
    "LINC00997",
    "LINC00999",
    "LINC01000",
    "LINC01003",
    "LINC01018",
    "LINC01023",
    "LINC01072",
    "LINC01077",
    "LINC01089",
    "LINC01091",
    "LINC01096",
    "LINC01101",
    "LINC01102",
    "LINC01105",
    "LINC01107",
    "LINC01118",
    "LINC01119",
    "LINC01120",
    "LINC01126",
    "LINC01132",
    "LINC01134",
    "LINC01139",
    "LINC01142",
    "LINC01144",
    "LINC01152",
    "LINC01153",
    "LINC01165",
    "LINC01170",
    "LINC01177",
    "LINC01184",
    "LINC01197",
    "LINC01210",
    "LINC01221",
    "LINC01230",
    "LINC01235",
    "LINC01243",
    "LINC01252",
    "LINC01256",
    "LINC01257",
    "LINC01278",
    "LINC01293",
    "LINC01300",
    "LINC01311",
    "LINC01315",
    "LINC01326",
    "LINC01340",
    "LINC01347",
    "LINC01348",
    "LINC01364",
    "LINC01391",
    "LINC01396",
    "LINC01405",
    "LINC01412",
    "LINC01413",
    "LINC01416",
    "LINC01420",
    "LINC01451",
    "LINC01479",
    "LINC01512",
    "LINC01538",
    "LINC01546",
    "LINC01547",
    "LINC01548",
    "LINC01550",
    "LINC01551",
    "LINC01553",
    "LINC01554",
    "LINC01567",
    "LINC01607",
    "LINC01615",
    "LINCMD1",
    "LINGO1",
    "LINGO2",
    "LINGO3",
    "LINGO4",
    "LIPA",
    "LIPC",
    "LIPE",
    "LIPE-AS1",
    "LIPF",
    "LIPG",
    "LIPH",
    "LIPI",
    "LIPJ",
    "LIPK",
    "LIPM",
    "LIPN",
    "LIPT1",
    "LITAF",
    "LIX1",
    "LIX1L",
    "LKAAEAR1",
    "LLGL1",
    "LLGL2",
    "LLPH",
    "LMAN1",
    "LMAN1L",
    "LMAN2",
    "LMAN2L",
    "LMBR1",
    "LMBR1L",
    "LMBRD1",
    "LMBRD2",
    "LMCD1",
    "LMF1",
    "LMF2",
    "LMLN",
    "LMNA",
    "LMNB1",
    "LMNB2",
    "LMNTD1",
    "LMNTD2",
    "LMO1",
    "LMO2",
    "LMO3",
    "LMO4",
    "LMO7",
    "LMOD1",
    "LMOD2",
    "LMOD3",
    "LMTK2",
    "LMX1A",
    "LMX1B",
    "LNP1",
    "LNPEP",
    "LNPK",
    "LNX1",
    "LNX2",
    "LOC100126784",
    "LOC100128059",
    "LOC100128164",
    "LOC100128175",
    "LOC100128239",
    "LOC100128288",
    "LOC100128361",
    "LOC100128398",
    "LOC100128573",
    "LOC100128651",
    "LOC100128905",
    "LOC100128922",
    "LOC100129034",
    "LOC100129055",
    "LOC100129083",
    "LOC100129138",
    "LOC100129148",
    "LOC100129216",
    "LOC100129434",
    "LOC100129534",
    "LOC100129550",
    "LOC100130238",
    "LOC100130264",
    "LOC100130298",
    "LOC100130370",
    "LOC100130417",
    "LOC100130452",
    "LOC100130453",
    "LOC100130476",
    "LOC100130673",
    "LOC100130691",
    "LOC100130705",
    "LOC100130745",
    "LOC100130798",
    "LOC100130872",
    "LOC100130880",
    "LOC100130987",
    "LOC100130992",
    "LOC100131023",
    "LOC100131034",
    "LOC100131174",
    "LOC100131257",
    "LOC100131347",
    "LOC100131496",
    "LOC100131532",
    "LOC100131635",
    "LOC100131662",
    "LOC100132111",
    "LOC100132146",
    "LOC100132215",
    "LOC100132781",
    "LOC100132831",
    "LOC100133050",
    "LOC100133091",
    "LOC100133315",
    "LOC100133461",
    "LOC100133669",
    "LOC100133920",
    "LOC100133985",
    "LOC100134368",
    "LOC100134868",
    "LOC100190940",
    "LOC100190986",
    "LOC100192426",
    "LOC100240735",
    "LOC100288123",
    "LOC100288238",
    "LOC100288590",
    "LOC100288798",
    "LOC100288893",
    "LOC100419583",
    "LOC100420587",
    "LOC100505478",
    "LOC100505715",
    "LOC100505841",
    "LOC100505920",
    "LOC100506127",
    "LOC100506136",
    "LOC100506368",
    "LOC100506422",
    "LOC100506691",
    "LOC100507599",
    "LOC100507657",
    "LOC100652911",
    "LOC100652930",
    "LOC100996419",
    "LOC100996549",
    "LOC100996671",
    "LOC101926963",
    "LOC101926975",
    "LOC101927038",
    "LOC101927066",
    "LOC101927141",
    "LOC101927166",
    "LOC101927248",
    "LOC101927362",
    "LOC101927418",
    "LOC101927421",
    "LOC101927505",
    "LOC101927531",
    "LOC101927635",
    "LOC101927690",
    "LOC101927762",
    "LOC101927845",
    "LOC101927855",
    "LOC101928009",
    "LOC101928030",
    "LOC101928107",
    "LOC101928126",
    "LOC101928150",
    "LOC101928207",
    "LOC101928278",
    "LOC101928326",
    "LOC101928343",
    "LOC101928370",
    "LOC101928406",
    "LOC101928433",
    "LOC101928438",
    "LOC101928453",
    "LOC101928519",
    "LOC101928532",
    "LOC101928596",
    "LOC101928614",
    "LOC101928714",
    "LOC101928728",
    "LOC101928778",
    "LOC101928858",
    "LOC101929034",
    "LOC101929054",
    "LOC101929261",
    "LOC101929288",
    "LOC101929331",
    "LOC101929523",
    "LOC101929579",
    "LOC101929622",
    "LOC101929625",
    "LOC101929633",
    "LOC101929646",
    "LOC101929697",
    "LOC101929759",
    "LOC101930164",
    "LOC102467079",
    "LOC102467216",
    "LOC102467224",
    "LOC102723617",
    "LOC102723757",
    "LOC102723834",
    "LOC102723883",
    "LOC102724002",
    "LOC102724190",
    "LOC102724479",
    "LOC102724552",
    "LOC102724804",
    "LOC102725068",
    "LOC102725080",
    "LOC103611081",
    "LOC105274304",
    "LOC105369266",
    "LOC105369911",
    "LOC105370068",
    "LOC105370613",
    "LOC105370941",
    "LOC105371307",
    "LOC105371506",
    "LOC105371763",
    "LOC105371907",
    "LOC105372028",
    "LOC105372626",
    "LOC105372672",
    "LOC105372881",
    "LOC105373185",
    "LOC105373356",
    "LOC105373460",
    "LOC105373984",
    "LOC105375297",
    "LOC105375847",
    "LOC105376064",
    "LOC105376365",
    "LOC105376544",
    "LOC105376633",
    "LOC105377348",
    "LOC105377443",
    "LOC105378137",
    "LOC105378292",
    "LOC105378367",
    "LOC105378397",
    "LOC105378828",
    "LOC105379183",
    "LOC105379362",
    "LOC107133515",
    "LOC107161159",
    "LOC107984813",
    "LOC107987345",
    "LOC115110",
    "LOC146880",
    "LOC148413",
    "LOC148696",
    "LOC148709",
    "LOC151174",
    "LOC152225",
    "LOC153577",
    "LOC153684",
    "LOC154449",
    "LOC154761",
    "LOC155060",
    "LOC200726",
    "LOC202181",
    "LOC220729",
    "LOC283332",
    "LOC283440",
    "LOC283713",
    "LOC283788",
    "LOC283922",
    "LOC284023",
    "LOC284379",
    "LOC284648",
    "LOC284933",
    "LOC285147",
    "LOC285422",
    "LOC286068",
    "LOC286083",
    "LOC286238",
    "LOC286254",
    "LOC286437",
    "LOC338620",
    "LOC338963",
    "LOC339059",
    "LOC340357",
    "LOC344967",
    "LOC374443",
    "LOC388242",
    "LOC388813",
    "LOC388882",
    "LOC389033",
    "LOC389199",
    "LOC389273",
    "LOC389332",
    "LOC389705",
    "LOC389834",
    "LOC390705",
    "LOC392196",
    "LOC399815",
    "LOC399886",
    "LOC400002",
    "LOC400661",
    "LOC400743",
    "LOC400867",
    "LOC400927",
    "LOC400997",
    "LOC401052",
    "LOC401127",
    "LOC401286",
    "LOC401357",
    "LOC401463",
    "LOC401554",
    "LOC407835",
    "LOC440040",
    "LOC440446",
    "LOC440461",
    "LOC440895",
    "LOC441204",
    "LOC441455",
    "LOC441601",
    "LOC441666",
    "LOC494141",
    "LOC541473",
    "LOC606724",
    "LOC613038",
    "LOC613266",
    "LOC641367",
    "LOC642846",
    "LOC642852",
    "LOC642929",
    "LOC643201",
    "LOC643387",
    "LOC643802",
    "LOC644145",
    "LOC644189",
    "LOC644285",
    "LOC644936",
    "LOC645166",
    "LOC645752",
    "LOC646214",
    "LOC646471",
    "LOC646626",
    "LOC646938",
    "LOC648987",
    "LOC650293",
    "LOC652276",
    "LOC653653",
    "LOC653712",
    "LOC653786",
    "LOC727896",
    "LOC727924",
    "LOC728024",
    "LOC728323",
    "LOC728554",
    "LOC728613",
    "LOC728743",
    "LOC728752",
    "LOC728989",
    "LOC729080",
    "LOC729159",
    "LOC729451",
    "LOC729603",
    "LOC729609",
    "LOC729737",
    "LOC729815",
    "LOC729860",
    "LOC729950",
    "LOC729966",
    "LOC729970",
    "LOC730101",
    "LOC730159",
    "LOC730668",
    "LOC731157",
    "LOC81691",
    "LOC90768",
    "LOC93622",
    "LOH12CR2",
    "LONP1",
    "LONP2",
    "LONRF1",
    "LONRF2",
    "LONRF3",
    "LOR",
    "LOX",
    "LOXHD1",
    "LOXL1",
    "LOXL2",
    "LOXL3",
    "LOXL4",
    "LPA",
    "LPAR1",
    "LPAR2",
    "LPAR3",
    "LPAR4",
    "LPAR5",
    "LPAR6",
    "LPCAT1",
    "LPCAT2",
    "LPCAT3",
    "LPCAT4",
    "LPGAT1",
    "LPIN1",
    "LPIN2",
    "LPL",
    "LPO",
    "LPP",
    "LPXN",
    "LRAT",
    "LRBA",
    "LRCH1",
    "LRCH2",
    "LRCH3",
    "LRCH4",
    "LRCOL1",
    "LRFN1",
    "LRFN2",
    "LRFN3",
    "LRFN4",
    "LRFN5",
    "LRG1",
    "LRGUK",
    "LRIF1",
    "LRIG1",
    "LRIG2",
    "LRIG3",
    "LRIT1",
    "LRIT2",
    "LRIT3",
    "LRMP",
    "LRP1",
    "LRP10",
    "LRP11",
    "LRP12",
    "LRP1B",
    "LRP2",
    "LRP2BP",
    "LRP3",
    "LRP4",
    "LRP5",
    "LRP5L",
    "LRP6",
    "LRP8",
    "LRPAP1",
    "LRPPRC",
    "LRR1",
    "LRRC1",
    "LRRC10",
    "LRRC10B",
    "LRRC14",
    "LRRC14B",
    "LRRC15",
    "LRRC17",
    "LRRC18",
    "LRRC19",
    "LRRC2",
    "LRRC20",
    "LRRC23",
    "LRRC24",
    "LRRC25",
    "LRRC26",
    "LRRC27",
    "LRRC28",
    "LRRC29",
    "LRRC3",
    "LRRC30",
    "LRRC31",
    "LRRC32",
    "LRRC34",
    "LRRC36",
    "LRRC37A",
    "LRRC37A2",
    "LRRC37A3",
    "LRRC37A4P",
    "LRRC37A6P",
    "LRRC37B",
    "LRRC38",
    "LRRC39",
    "LRRC3B",
    "LRRC3C",
    "LRRC3DN",
    "LRRC4",
    "LRRC40",
    "LRRC41",
    "LRRC42",
    "LRRC43",
    "LRRC45",
    "LRRC46",
    "LRRC47",
    "LRRC49",
    "LRRC4B",
    "LRRC4C",
    "LRRC52",
    "LRRC55",
    "LRRC56",
    "LRRC57",
    "LRRC58",
    "LRRC59",
    "LRRC6",
    "LRRC61",
    "LRRC66",
    "LRRC69",
    "LRRC7",
    "LRRC70",
    "LRRC71",
    "LRRC72",
    "LRRC73",
    "LRRC74A",
    "LRRC74B",
    "LRRC75A",
    "LRRC75B",
    "LRRC8A",
    "LRRC8B",
    "LRRC8C",
    "LRRC8D",
    "LRRC8E",
    "LRRCC1",
    "LRRD1",
    "LRRFIP1",
    "LRRFIP2",
    "LRRIQ3",
    "LRRIQ4",
    "LRRK1",
    "LRRK2",
    "LRRN1",
    "LRRN2",
    "LRRN3",
    "LRRN4",
    "LRRN4CL",
    "LRRTM1",
    "LRRTM2",
    "LRRTM3",
    "LRRTM4",
    "LRSAM1",
    "LRTM1",
    "LRTM2",
    "LRTOMT",
    "LRWD1",
    "LSAMP",
    "LSG1",
    "LSM1",
    "LSM10",
    "LSM11",
    "LSM12",
    "LSM14A",
    "LSM14B",
    "LSM2",
    "LSM3",
    "LSM4",
    "LSM5",
    "LSM6",
    "LSM7",
    "LSM8",
    "LSMEM1",
    "LSMEM2",
    "LSP1",
    "LSP1P3",
    "LSR",
    "LSS",
    "LST1",
    "LTA",
    "LTA4H",
    "LTB",
    "LTB4R",
    "LTB4R2",
    "LTBP1",
    "LTBP2",
    "LTBP3",
    "LTBP4",
    "LTBR",
    "LTC4S",
    "LTF",
    "LTK",
    "LTN1",
    "LTV1",
    "LUC7L",
    "LUC7L2",
    "LUC7L3",
    "LUM",
    "LURAP1",
    "LURAP1L",
    "LUZP1",
    "LUZP2",
    "LUZP4",
    "LUZP6",
    "LVRN",
    "LXN",
    "LY6D",
    "LY6E",
    "LY6G5B",
    "LY6G5C",
    "LY6G6C",
    "LY6G6D",
    "LY6G6E",
    "LY6G6F",
    "LY6H",
    "LY6K",
    "LY75",
    "LY86",
    "LY9",
    "LY96",
    "LYAR",
    "LYG1",
    "LYG2",
    "LYL1",
    "LYN",
    "LYNX1",
    "LYPD1",
    "LYPD2",
    "LYPD3",
    "LYPD4",
    "LYPD5",
    "LYPD6",
    "LYPD6B",
    "LYPD8",
    "LYPLA1",
    "LYPLA2",
    "LYPLAL1",
    "LYRM1",
    "LYRM2",
    "LYRM4",
    "LYRM5",
    "LYRM7",
    "LYRM9",
    "LYSMD1",
    "LYSMD2",
    "LYSMD3",
    "LYSMD4",
    "LYST",
    "LYVE1",
    "LYZ",
    "LYZL1",
    "LYZL2",
    "LYZL4",
    "LYZL6",
    "LZIC",
    "LZTFL1",
    "LZTR1",
    "LZTS1",
    "LZTS2",
    "M1AP",
    "M6PR",
    "MAATS1",
    "MAB21L1",
    "MAB21L2",
    "MAB21L3",
    "MACC1",
    "MACF1",
    "MACROD1",
    "MACROD2",
    "MAD1L1",
    "MAD2L1",
    "MAD2L1BP",
    "MAD2L2",
    "MADCAM1",
    "MADD",
    "MAEA",
    "MAEL",
    "MAF",
    "MAF1",
    "MAFA",
    "MAFA-AS1",
    "MAFB",
    "MAFF",
    "MAFG",
    "MAFG-AS1",
    "MAFK",
    "MAG",
    "MAGEA1",
    "MAGEA10",
    "MAGEA11",
    "MAGEA12",
    "MAGEA2",
    "MAGEA2B",
    "MAGEA3",
    "MAGEA4",
    "MAGEA5",
    "MAGEA6",
    "MAGEA8",
    "MAGEA9",
    "MAGEA9B",
    "MAGEB1",
    "MAGEB10",
    "MAGEB16",
    "MAGEB18",
    "MAGEB2",
    "MAGEB3",
    "MAGEB4",
    "MAGEB6",
    "MAGEC1",
    "MAGEC2",
    "MAGEC3",
    "MAGED1",
    "MAGED2",
    "MAGED4",
    "MAGED4B",
    "MAGEE1",
    "MAGEE2",
    "MAGEF1",
    "MAGEH1",
    "MAGEL2",
    "MAGI1",
    "MAGI2",
    "MAGI2-AS1",
    "MAGIX",
    "MAGOH",
    "MAGOHB",
    "MAGT1",
    "MAJIN",
    "MAK",
    "MAK16",
    "MAL",
    "MAL2",
    "MALAT1",
    "MALL",
    "MALRD1",
    "MALSU1",
    "MALT1",
    "MAMDC2",
    "MAMDC4",
    "MAML1",
    "MAML2",
    "MAML3",
    "MAMLD1",
    "MAMSTR",
    "MAN1A1",
    "MAN1A2",
    "MAN1B1",
    "MAN1C1",
    "MAN2A1",
    "MAN2A2",
    "MAN2B1",
    "MAN2B2",
    "MAN2C1",
    "MANBA",
    "MANBAL",
    "MANEA",
    "MANEAL",
    "MANF",
    "MANSC1",
    "MANSC4",
    "MAOA",
    "MAOB",
    "MAP10",
    "MAP1A",
    "MAP1B",
    "MAP1LC3A",
    "MAP1LC3B",
    "MAP1LC3B2",
    "MAP1LC3C",
    "MAP1S",
    "MAP2",
    "MAP2K1",
    "MAP2K2",
    "MAP2K3",
    "MAP2K4",
    "MAP2K5",
    "MAP2K6",
    "MAP2K7",
    "MAP3K1",
    "MAP3K10",
    "MAP3K11",
    "MAP3K12",
    "MAP3K13",
    "MAP3K14",
    "MAP3K14-AS1",
    "MAP3K15",
    "MAP3K19",
    "MAP3K2",
    "MAP3K3",
    "MAP3K4",
    "MAP3K5",
    "MAP3K6",
    "MAP3K7",
    "MAP3K7CL",
    "MAP3K8",
    "MAP3K9",
    "MAP4",
    "MAP4K1",
    "MAP4K2",
    "MAP4K3",
    "MAP4K4",
    "MAP4K5",
    "MAP6",
    "MAP6D1",
    "MAP7",
    "MAP7D1",
    "MAP7D2",
    "MAP7D3",
    "MAP9",
    "MAPK1",
    "MAPK10",
    "MAPK11",
    "MAPK12",
    "MAPK13",
    "MAPK14",
    "MAPK15",
    "MAPK1IP1L",
    "MAPK3",
    "MAPK4",
    "MAPK6",
    "MAPK7",
    "MAPK8",
    "MAPK8IP1",
    "MAPK8IP2",
    "MAPK8IP3",
    "MAPK9",
    "MAPKAP1",
    "MAPKAPK2",
    "MAPKAPK3",
    "MAPKAPK5",
    "MAPKBP1",
    "MAPRE1",
    "MAPRE2",
    "MAPRE3",
    "MAPT",
    "MAPT-AS1",
    "MAPT-IT1",
    "MARC1",
    "MARC2",
    "MARCH1",
    "MARCH10",
    "MARCH11",
    "MARCH2",
    "MARCH3",
    "MARCH4",
    "MARCH5",
    "MARCH6",
    "MARCH7",
    "MARCH8",
    "MARCH9",
    "MARCKS",
    "MARCKSL1",
    "MARCO",
    "MARK1",
    "MARK2",
    "MARK3",
    "MARK4",
    "MARS",
    "MARS2",
    "MARVELD1",
    "MARVELD2",
    "MARVELD3",
    "MAS1",
    "MAS1L",
    "MASP1",
    "MASP2",
    "MAST1",
    "MAST2",
    "MAST3",
    "MAST4",
    "MASTL",
    "MAT1A",
    "MAT2A",
    "MAT2B",
    "MATK",
    "MATN1",
    "MATN1-AS1",
    "MATN2",
    "MATN3",
    "MATN4",
    "MATR3",
    "MAU2",
    "MAVS",
    "MAX",
    "MAZ",
    "MB",
    "MB21D1",
    "MB21D2",
    "MBD1",
    "MBD2",
    "MBD3L1",
    "MBD3L2",
    "MBD3L3",
    "MBD3L4",
    "MBD3L5",
    "MBD4",
    "MBD5",
    "MBD6",
    "MBIP",
    "MBL1P",
    "MBL2",
    "MBLAC1",
    "MBLAC2",
    "MBNL1",
    "MBNL2",
    "MBNL3",
    "MBOAT1",
    "MBOAT2",
    "MBOAT4",
    "MBOAT7",
    "MBP",
    "MBTD1",
    "MBTPS1",
    "MBTPS2",
    "MC1R",
    "MC2R",
    "MC3R",
    "MC4R",
    "MC5R",
    "MCAM",
    "MCAT",
    "MCC",
    "MCCC1",
    "MCCC2",
    "MCCD1",
    "MCEE",
    "MCEMP1",
    "MCF2",
    "MCF2L",
    "MCF2L2",
    "MCFD2",
    "MCHR1",
    "MCHR2",
    "MCL1",
    "MCM10",
    "MCM2",
    "MCM3",
    "MCM3AP",
    "MCM3AP-AS1",
    "MCM4",
    "MCM5",
    "MCM6",
    "MCM7",
    "MCM8",
    "MCM9",
    "MCMBP",
    "MCMDC2",
    "MCOLN1",
    "MCOLN2",
    "MCOLN3",
    "MCPH1",
    "MCRIP1",
    "MCRIP2",
    "MCRS1",
    "MCTP1",
    "MCTP2",
    "MCTS1",
    "MCU",
    "MCUB",
    "MCUR1",
    "MDC1",
    "MDFI",
    "MDFIC",
    "MDGA1",
    "MDGA2",
    "MDH1",
    "MDH1B",
    "MDH2",
    "MDK",
    "MDM1",
    "MDM2",
    "MDM4",
    "MDN1",
    "MDP1",
    "ME1",
    "ME2",
    "ME3",
    "MEA1",
    "MEAF6",
    "MECOM",
    "MECP2",
    "MECR",
    "MED1",
    "MED10",
    "MED11",
    "MED12",
    "MED12L",
    "MED13",
    "MED13L",
    "MED14",
    "MED15",
    "MED16",
    "MED17",
    "MED18",
    "MED19",
    "MED20",
    "MED21",
    "MED22",
    "MED23",
    "MED24",
    "MED25",
    "MED26",
    "MED27",
    "MED28",
    "MED29",
    "MED30",
    "MED31",
    "MED4",
    "MED6",
    "MED7",
    "MED8",
    "MED9",
    "MEDAG",
    "MEF2A",
    "MEF2C",
    "MEF2D",
    "MEFV",
    "MEG3",
    "MEG8",
    "MEG9",
    "MEGF10",
    "MEGF11",
    "MEGF6",
    "MEGF8",
    "MEGF9",
    "MEI1",
    "MEIG1",
    "MEIOB",
    "MEIS1",
    "MEIS2",
    "MEIS3",
    "MEIS3P1",
    "MELK",
    "MELTF",
    "MEMO1",
    "MEN1",
    "MEOX1",
    "MEOX2",
    "MEP1A",
    "MEP1B",
    "MEPCE",
    "MEPE",
    "MERTK",
    "MESDC1",
    "MESDC2",
    "MESP1",
    "MESP2",
    "MEST",
    "MESTIT1",
    "MET",
    "METAP1",
    "METAP1D",
    "METAP2",
    "METRN",
    "METRNL",
    "METTL1",
    "METTL10",
    "METTL11B",
    "METTL12",
    "METTL13",
    "METTL14",
    "METTL15",
    "METTL16",
    "METTL17",
    "METTL18",
    "METTL21A",
    "METTL21B",
    "METTL21C",
    "METTL22",
    "METTL23",
    "METTL25",
    "METTL26",
    "METTL2A",
    "METTL2B",
    "METTL3",
    "METTL4",
    "METTL5",
    "METTL6",
    "METTL7A",
    "METTL7B",
    "METTL8",
    "METTL9",
    "MEX3A",
    "MEX3B",
    "MEX3C",
    "MEX3D",
    "MFAP1",
    "MFAP2",
    "MFAP3",
    "MFAP3L",
    "MFAP4",
    "MFAP5",
    "MFF",
    "MFGE8",
    "MFHAS1",
    "MFN1",
    "MFN2",
    "MFNG",
    "MFRP",
    "MFSD1",
    "MFSD10",
    "MFSD11",
    "MFSD12",
    "MFSD13A",
    "MFSD14A",
    "MFSD14B",
    "MFSD14C",
    "MFSD2A",
    "MFSD2B",
    "MFSD3",
    "MFSD4A",
    "MFSD4B",
    "MFSD5",
    "MFSD6",
    "MFSD6L",
    "MFSD7",
    "MFSD8",
    "MFSD9",
    "MGA",
    "MGAM",
    "MGARP",
    "MGAT1",
    "MGAT2",
    "MGAT3",
    "MGAT4A",
    "MGAT4B",
    "MGAT4C",
    "MGAT5",
    "MGAT5B",
    "MGC57346",
    "MGC70870",
    "MGC72080",
    "MGEA5",
    "MGLL",
    "MGME1",
    "MGMT",
    "MGP",
    "MGRN1",
    "MGST1",
    "MGST2",
    "MGST3",
    "MIA",
    "MIA2",
    "MIA3",
    "MIAT",
    "MIB1",
    "MIB2",
    "MICA",
    "MICAL1",
    "MICAL2",
    "MICAL3",
    "MICALCL",
    "MICALL1",
    "MICALL2",
    "MICB",
    "MICU1",
    "MICU2",
    "MICU3",
    "MID1",
    "MID1IP1",
    "MID2",
    "MIDN",
    "MIEF1",
    "MIEF2",
    "MIEN1",
    "MIER1",
    "MIER2",
    "MIER3",
    "MIF",
    "MIF4GD",
    "MIGA1",
    "MIGA2",
    "MIIP",
    "MILR1",
    "MIMT1",
    "MINA",
    "MINCR",
    "MINK1",
    "MINOS1",
    "MINPP1",
    "MIOS",
    "MIOX",
    "MIP",
    "MIPEP",
    "MIPOL1",
    "MIR1-1",
    "MIR1-1HG",
    "MIR1-2",
    "MIR100",
    "MIR100HG",
    "MIR101-1",
    "MIR101-2",
    "MIR106A",
    "MIR106B",
    "MIR107",
    "MIR10A",
    "MIR10B",
    "MIR1178",
    "MIR1179",
    "MIR1180",
    "MIR1183",
    "MIR1185-1",
    "MIR1197",
    "MIR1200",
    "MIR1202",
    "MIR1203",
    "MIR1204",
    "MIR1205",
    "MIR1206",
    "MIR1207",
    "MIR1208",
    "MIR122",
    "MIR1224",
    "MIR1225",
    "MIR1226",
    "MIR1227",
    "MIR1228",
    "MIR1229",
    "MIR1231",
    "MIR1234",
    "MIR1236",
    "MIR1237",
    "MIR1238",
    "MIR124-2",
    "MIR124-2HG",
    "MIR1243",
    "MIR1245A",
    "MIR1246",
    "MIR1247",
    "MIR1249",
    "MIR1250",
    "MIR1251",
    "MIR1252",
    "MIR1253",
    "MIR1255A",
    "MIR1255B1",
    "MIR1255B2",
    "MIR1256",
    "MIR1257",
    "MIR1258",
    "MIR125A",
    "MIR125B1",
    "MIR125B2",
    "MIR126",
    "MIR1261",
    "MIR1262",
    "MIR1263",
    "MIR1264",
    "MIR1265",
    "MIR1266",
    "MIR1267",
    "MIR1269A",
    "MIR1271",
    "MIR1272",
    "MIR1275",
    "MIR1276",
    "MIR1277",
    "MIR1278",
    "MIR128-1",
    "MIR128-2",
    "MIR1281",
    "MIR1284",
    "MIR1286",
    "MIR1288",
    "MIR1289-1",
    "MIR1289-2",
    "MIR129-1",
    "MIR129-2",
    "MIR1290",
    "MIR1292",
    "MIR1293",
    "MIR1294",
    "MIR1295A",
    "MIR1296",
    "MIR1297",
    "MIR1298",
    "MIR1299",
    "MIR1301",
    "MIR1302-1",
    "MIR1302-3",
    "MIR1302-4",
    "MIR1302-5",
    "MIR1302-6",
    "MIR1302-7",
    "MIR1302-8",
    "MIR1305",
    "MIR130A",
    "MIR130B",
    "MIR132",
    "MIR1321",
    "MIR1322",
    "MIR1323",
    "MIR1324",
    "MIR133B",
    "MIR134",
    "MIR135A2",
    "MIR135B",
    "MIR137",
    "MIR138-1",
    "MIR138-2",
    "MIR139",
    "MIR140",
    "MIR141",
    "MIR142",
    "MIR144",
    "MIR1468",
    "MIR146A",
    "MIR146B",
    "MIR1470",
    "MIR1471",
    "MIR147A",
    "MIR148A",
    "MIR148B",
    "MIR149",
    "MIR152",
    "MIR153-1",
    "MIR153-2",
    "MIR1537",
    "MIR154",
    "MIR155HG",
    "MIR15A",
    "MIR15B",
    "MIR16-1",
    "MIR16-2",
    "MIR17HG",
    "MIR181A1",
    "MIR181A2",
    "MIR181A2HG",
    "MIR181B1",
    "MIR181B2",
    "MIR181C",
    "MIR181D",
    "MIR182",
    "MIR1827",
    "MIR183",
    "MIR184",
    "MIR185",
    "MIR186",
    "MIR187",
    "MIR188",
    "MIR18B",
    "MIR1908",
    "MIR1909",
    "MIR190A",
    "MIR190B",
    "MIR191",
    "MIR1910",
    "MIR1911",
    "MIR1912",
    "MIR1913",
    "MIR1914",
    "MIR1915",
    "MIR192",
    "MIR193A",
    "MIR193B",
    "MIR194-1",
    "MIR194-2",
    "MIR195",
    "MIR196A1",
    "MIR196A2",
    "MIR196B",
    "MIR197",
    "MIR1976",
    "MIR199A1",
    "MIR199A2",
    "MIR199B",
    "MIR19B2",
    "MIR200A",
    "MIR200B",
    "MIR200C",
    "MIR202",
    "MIR203A",
    "MIR204",
    "MIR205",
    "MIR2052",
    "MIR2053",
    "MIR205HG",
    "MIR206",
    "MIR208A",
    "MIR208B",
    "MIR20B",
    "MIR21",
    "MIR210",
    "MIR211",
    "MIR2113",
    "MIR2114",
    "MIR2115",
    "MIR2116",
    "MIR2117",
    "MIR212",
    "MIR214",
    "MIR215",
    "MIR216A",
    "MIR216B",
    "MIR217",
    "MIR218-1",
    "MIR218-2",
    "MIR219A2",
    "MIR221",
    "MIR222",
    "MIR223",
    "MIR224",
    "MIR2276",
    "MIR2278",
    "MIR23A",
    "MIR23B",
    "MIR24-1",
    "MIR24-2",
    "MIR25",
    "MIR26A1",
    "MIR26A2",
    "MIR26B",
    "MIR27A",
    "MIR27B",
    "MIR296",
    "MIR297",
    "MIR298",
    "MIR299",
    "MIR29A",
    "MIR29B1",
    "MIR300",
    "MIR301A",
    "MIR301B",
    "MIR302A",
    "MIR302B",
    "MIR302C",
    "MIR302D",
    "MIR302E",
    "MIR302F",
    "MIR30A",
    "MIR30B",
    "MIR30C1",
    "MIR30C2",
    "MIR30D",
    "MIR30E",
    "MIR31",
    "MIR3142HG",
    "MIR32",
    "MIR320A",
    "MIR320B1",
    "MIR320B2",
    "MIR320C1",
    "MIR323A",
    "MIR324",
    "MIR325",
    "MIR326",
    "MIR328",
    "MIR330",
    "MIR331",
    "MIR335",
    "MIR337",
    "MIR338",
    "MIR339",
    "MIR33A",
    "MIR33B",
    "MIR340",
    "MIR342",
    "MIR345",
    "MIR346",
    "MIR34A",
    "MIR34B",
    "MIR361",
    "MIR362",
    "MIR363",
    "MIR365A",
    "MIR365B",
    "MIR367",
    "MIR369",
    "MIR370",
    "MIR371A",
    "MIR372",
    "MIR373",
    "MIR374A",
    "MIR374B",
    "MIR375",
    "MIR376A1",
    "MIR376A2",
    "MIR376B",
    "MIR376C",
    "MIR377",
    "MIR379",
    "MIR380",
    "MIR381",
    "MIR382",
    "MIR383",
    "MIR384",
    "MIR409",
    "MIR410",
    "MIR411",
    "MIR412",
    "MIR421",
    "MIR422A",
    "MIR423",
    "MIR424",
    "MIR425",
    "MIR429",
    "MIR448",
    "MIR449A",
    "MIR449B",
    "MIR449C",
    "MIR450A1",
    "MIR450A2",
    "MIR450B",
    "MIR451A",
    "MIR452",
    "MIR454",
    "MIR455",
    "MIR483",
    "MIR485",
    "MIR486-1",
    "MIR487A",
    "MIR487B",
    "MIR488",
    "MIR489",
    "MIR490",
    "MIR491",
    "MIR493",
    "MIR494",
    "MIR495",
    "MIR496",
    "MIR497",
    "MIR498",
    "MIR499A",
    "MIR503",
    "MIR503HG",
    "MIR504",
    "MIR505",
    "MIR506",
    "MIR507",
    "MIR508",
    "MIR509-2",
    "MIR509-3",
    "MIR510",
    "MIR512-2",
    "MIR513A2",
    "MIR514A2",
    "MIR515-2",
    "MIR516A1",
    "MIR517B",
    "MIR518E",
    "MIR518F",
    "MIR519A2",
    "MIR519B",
    "MIR519D",
    "MIR519E",
    "MIR520H",
    "MIR521-2",
    "MIR523",
    "MIR524",
    "MIR525",
    "MIR526A2",
    "MIR532",
    "MIR539",
    "MIR541",
    "MIR542",
    "MIR543",
    "MIR544A",
    "MIR545",
    "MIR548A1",
    "MIR548A2",
    "MIR548A3",
    "MIR548B",
    "MIR548C",
    "MIR548E",
    "MIR548F1",
    "MIR548F2",
    "MIR548F3",
    "MIR548F4",
    "MIR548F5",
    "MIR548G",
    "MIR548H1",
    "MIR548H3",
    "MIR548H4",
    "MIR548I1",
    "MIR548I2",
    "MIR548I4",
    "MIR548J",
    "MIR548K",
    "MIR548L",
    "MIR548M",
    "MIR548N",
    "MIR548O",
    "MIR548P",
    "MIR548Q",
    "MIR549A",
    "MIR550A2",
    "MIR551A",
    "MIR551B",
    "MIR552",
    "MIR553",
    "MIR554",
    "MIR555",
    "MIR556",
    "MIR557",
    "MIR558",
    "MIR559",
    "MIR561",
    "MIR562",
    "MIR563",
    "MIR564",
    "MIR567",
    "MIR568",
    "MIR569",
    "MIR570",
    "MIR571",
    "MIR572",
    "MIR573",
    "MIR574",
    "MIR575",
    "MIR576",
    "MIR577",
    "MIR578",
    "MIR579",
    "MIR580",
    "MIR581",
    "MIR582",
    "MIR583",
    "MIR584",
    "MIR585",
    "MIR586",
    "MIR587",
    "MIR588",
    "MIR589",
    "MIR590",
    "MIR591",
    "MIR592",
    "MIR593",
    "MIR595",
    "MIR596",
    "MIR597",
    "MIR598",
    "MIR599",
    "MIR601",
    "MIR602",
    "MIR603",
    "MIR604",
    "MIR605",
    "MIR606",
    "MIR607",
    "MIR608",
    "MIR609",
    "MIR610",
    "MIR611",
    "MIR612",
    "MIR613",
    "MIR614",
    "MIR616",
    "MIR617",
    "MIR618",
    "MIR620",
    "MIR623",
    "MIR624",
    "MIR625",
    "MIR626",
    "MIR627",
    "MIR628",
    "MIR629",
    "MIR630",
    "MIR631",
    "MIR632",
    "MIR633",
    "MIR634",
    "MIR635",
    "MIR636",
    "MIR637",
    "MIR638",
    "MIR639",
    "MIR640",
    "MIR641",
    "MIR642A",
    "MIR643",
    "MIR644A",
    "MIR645",
    "MIR646",
    "MIR647",
    "MIR648",
    "MIR649",
    "MIR651",
    "MIR652",
    "MIR653",
    "MIR654",
    "MIR655",
    "MIR656",
    "MIR657",
    "MIR658",
    "MIR659",
    "MIR660",
    "MIR663B",
    "MIR665",
    "MIR668",
    "MIR670",
    "MIR7-1",
    "MIR7-2",
    "MIR7-3",
    "MIR708",
    "MIR718",
    "MIR744",
    "MIR758",
    "MIR759",
    "MIR760",
    "MIR761",
    "MIR764",
    "MIR765",
    "MIR766",
    "MIR767",
    "MIR769",
    "MIR770",
    "MIR802",
    "MIR873",
    "MIR874",
    "MIR875",
    "MIR876",
    "MIR877",
    "MIR885",
    "MIR887",
    "MIR888",
    "MIR889",
    "MIR890",
    "MIR891A",
    "MIR891B",
    "MIR892A",
    "MIR892B",
    "MIR9-1",
    "MIR9-3",
    "MIR920",
    "MIR921",
    "MIR924",
    "MIR924HG",
    "MIR92A2",
    "MIR92B",
    "MIR93",
    "MIR933",
    "MIR934",
    "MIR937",
    "MIR938",
    "MIR939",
    "MIR940",
    "MIR941-2",
    "MIR942",
    "MIR943",
    "MIR944",
    "MIR95",
    "MIR96",
    "MIR98",
    "MIR99A",
    "MIR99AHG",
    "MIR99B",
    "MIRLET7A1",
    "MIRLET7A2",
    "MIRLET7C",
    "MIRLET7D",
    "MIRLET7E",
    "MIRLET7F1",
    "MIRLET7F2",
    "MIRLET7G",
    "MIRLET7I",
    "MIS12",
    "MIS18A",
    "MIS18BP1",
    "MISP",
    "MISP3",
    "MITD1",
    "MITF",
    "MIXL1",
    "MKI67",
    "MKKS",
    "MKL1",
    "MKL2",
    "MKLN1",
    "MKNK1",
    "MKNK2",
    "MKRN1",
    "MKRN2",
    "MKRN2OS",
    "MKRN3",
    "MKS1",
    "MKX",
    "MLANA",
    "MLC1",
    "MLEC",
    "MLF1",
    "MLF2",
    "MLH1",
    "MLH3",
    "MLIP",
    "MLKL",
    "MLLT1",
    "MLLT10",
    "MLLT11",
    "MLLT3",
    "MLLT6",
    "MLN",
    "MLNR",
    "MLPH",
    "MLST8",
    "MLX",
    "MLXIP",
    "MLXIPL",
    "MLYCD",
    "MMAA",
    "MMAB",
    "MMACHC",
    "MMADHC",
    "MMD",
    "MMD2",
    "MME",
    "MMEL1",
    "MMGT1",
    "MMP1",
    "MMP10",
    "MMP11",
    "MMP12",
    "MMP13",
    "MMP14",
    "MMP15",
    "MMP16",
    "MMP17",
    "MMP19",
    "MMP2",
    "MMP20",
    "MMP21",
    "MMP23A",
    "MMP23B",
    "MMP24",
    "MMP25",
    "MMP26",
    "MMP27",
    "MMP28",
    "MMP3",
    "MMP7",
    "MMP8",
    "MMP9",
    "MMRN1",
    "MMRN2",
    "MMS19",
    "MMS22L",
    "MN1",
    "MNAT1",
    "MND1",
    "MNDA",
    "MNS1",
    "MNT",
    "MNX1",
    "MOAP1",
    "MOB1A",
    "MOB1B",
    "MOB2",
    "MOB3A",
    "MOB3B",
    "MOB3C",
    "MOB4",
    "MOBP",
    "MOCOS",
    "MOCS1",
    "MOCS2",
    "MOCS3",
    "MOG",
    "MOGAT1",
    "MOGAT2",
    "MOGAT3",
    "MOGS",
    "MOK",
    "MON1A",
    "MON1B",
    "MON2",
    "MORC1",
    "MORC2",
    "MORC2-AS1",
    "MORC3",
    "MORC4",
    "MORF4L1",
    "MORF4L2",
    "MORF4L2-AS1",
    "MORN1",
    "MORN3",
    "MORN4",
    "MORN5",
    "MOS",
    "MOSPD1",
    "MOSPD2",
    "MOSPD3",
    "MOV10",
    "MOV10L1",
    "MOXD1",
    "MOXD2P",
    "MPC1",
    "MPC1L",
    "MPC2",
    "MPDU1",
    "MPDZ",
    "MPEG1",
    "MPG",
    "MPHOSPH10",
    "MPHOSPH6",
    "MPHOSPH8",
    "MPHOSPH9",
    "MPI",
    "MPL",
    "MPLKIP",
    "MPND",
    "MPO",
    "MPP1",
    "MPP2",
    "MPP3",
    "MPP4",
    "MPP5",
    "MPP6",
    "MPP7",
    "MPPE1",
    "MPPED1",
    "MPPED2",
    "MPRIP",
    "MPST",
    "MPV17",
    "MPV17L",
    "MPV17L2",
    "MPZ",
    "MPZL1",
    "MPZL2",
    "MPZL3",
    "MR1",
    "MRAP",
    "MRAP2",
    "MRAS",
    "MRC1",
    "MRC2",
    "MRE11A",
    "MREG",
    "MRFAP1",
    "MRFAP1L1",
    "MRGBP",
    "MRGPRD",
    "MRGPRE",
    "MRGPRF",
    "MRGPRG",
    "MRGPRG-AS1",
    "MRGPRX1",
    "MRGPRX2",
    "MRGPRX3",
    "MRGPRX4",
    "MRI1",
    "MRM1",
    "MRM2",
    "MRM3",
    "MRO",
    "MROH1",
    "MROH2B",
    "MROH5",
    "MROH6",
    "MROH7",
    "MROH8",
    "MROH9",
    "MRPL1",
    "MRPL10",
    "MRPL11",
    "MRPL12",
    "MRPL13",
    "MRPL14",
    "MRPL15",
    "MRPL16",
    "MRPL17",
    "MRPL18",
    "MRPL19",
    "MRPL2",
    "MRPL20",
    "MRPL21",
    "MRPL22",
    "MRPL23",
    "MRPL23-AS1",
    "MRPL24",
    "MRPL28",
    "MRPL3",
    "MRPL30",
    "MRPL32",
    "MRPL33",
    "MRPL34",
    "MRPL35",
    "MRPL36",
    "MRPL37",
    "MRPL38",
    "MRPL39",
    "MRPL4",
    "MRPL40",
    "MRPL41",
    "MRPL42",
    "MRPL42P5",
    "MRPL43",
    "MRPL44",
    "MRPL45",
    "MRPL46",
    "MRPL47",
    "MRPL48",
    "MRPL49",
    "MRPL50",
    "MRPL51",
    "MRPL52",
    "MRPL53",
    "MRPL54",
    "MRPL55",
    "MRPL57",
    "MRPL58",
    "MRPL9",
    "MRPS10",
    "MRPS11",
    "MRPS12",
    "MRPS14",
    "MRPS15",
    "MRPS16",
    "MRPS17",
    "MRPS18A",
    "MRPS18B",
    "MRPS18C",
    "MRPS2",
    "MRPS21",
    "MRPS22",
    "MRPS23",
    "MRPS24",
    "MRPS25",
    "MRPS26",
    "MRPS27",
    "MRPS28",
    "MRPS30",
    "MRPS31",
    "MRPS31P5",
    "MRPS33",
    "MRPS34",
    "MRPS35",
    "MRPS36",
    "MRPS5",
    "MRPS6",
    "MRPS7",
    "MRPS9",
    "MRRF",
    "MRS2",
    "MRS2P2",
    "MRTO4",
    "MRVI1",
    "MRVI1-AS1",
    "MS4A1",
    "MS4A10",
    "MS4A12",
    "MS4A13",
    "MS4A14",
    "MS4A15",
    "MS4A2",
    "MS4A3",
    "MS4A4A",
    "MS4A5",
    "MS4A6A",
    "MS4A6E",
    "MS4A7",
    "MS4A8",
    "MSANTD2",
    "MSANTD3",
    "MSANTD4",
    "MSC",
    "MSC-AS1",
    "MSGN1",
    "MSH2",
    "MSH3",
    "MSH4",
    "MSH5",
    "MSH6",
    "MSI1",
    "MSI2",
    "MSL1",
    "MSL2",
    "MSL3",
    "MSL3P1",
    "MSLN",
    "MSMB",
    "MSMO1",
    "MSMP",
    "MSN",
    "MSR1",
    "MSRA",
    "MSRB1",
    "MSRB2",
    "MSRB3",
    "MSS51",
    "MST1",
    "MST1R",
    "MSTN",
    "MSTO1",
    "MSTO2P",
    "MSX1",
    "MSX2",
    "MSX2P1",
    "MT1A",
    "MT1B",
    "MT1E",
    "MT1F",
    "MT1G",
    "MT1H",
    "MT1IP",
    "MT1L",
    "MT1M",
    "MT1X",
    "MT2A",
    "MT3",
    "MT4",
    "MTA1",
    "MTA2",
    "MTA3",
    "MTAP",
    "MTBP",
    "MTCH1",
    "MTCH2",
    "MTCL1",
    "MTDH",
    "MTERF1",
    "MTERF2",
    "MTERF3",
    "MTERF4",
    "MTF1",
    "MTF2",
    "MTFMT",
    "MTFP1",
    "MTFR1",
    "MTFR1L",
    "MTFR2",
    "MTG1",
    "MTG2",
    "MTHFD1",
    "MTHFD1L",
    "MTHFD2",
    "MTHFR",
    "MTHFS",
    "MTHFSD",
    "MTIF2",
    "MTIF3",
    "MTM1",
    "MTMR1",
    "MTMR10",
    "MTMR11",
    "MTMR12",
    "MTMR14",
    "MTMR2",
    "MTMR3",
    "MTMR4",
    "MTMR6",
    "MTMR7",
    "MTMR8",
    "MTMR9",
    "MTMR9LP",
    "MTNR1A",
    "MTNR1B",
    "MTO1",
    "MTOR",
    "MTPAP",
    "MTPN",
    "MTR",
    "MTRF1",
    "MTRF1L",
    "MTRR",
    "MTSS1",
    "MTSS1L",
    "MTTP",
    "MTURN",
    "MTUS1",
    "MTUS2",
    "MTX1",
    "MTX2",
    "MTX3",
    "MUC1",
    "MUC12",
    "MUC13",
    "MUC15",
    "MUC16",
    "MUC17",
    "MUC2",
    "MUC21",
    "MUC4",
    "MUC5B",
    "MUC6",
    "MUC7",
    "MUCL1",
    "MUL1",
    "MUM1",
    "MUM1L1",
    "MURC",
    "MUS81",
    "MUSK",
    "MUSTN1",
    "MUT",
    "MUTYH",
    "MVB12A",
    "MVB12B",
    "MVD",
    "MVK",
    "MVP",
    "MX1",
    "MX2",
    "MXD1",
    "MXD3",
    "MXD4",
    "MXI1",
    "MXRA5",
    "MXRA7",
    "MXRA8",
    "MYADM",
    "MYADML",
    "MYB",
    "MYBBP1A",
    "MYBL1",
    "MYBL2",
    "MYBPC1",
    "MYBPC2",
    "MYBPC3",
    "MYBPH",
    "MYBPHL",
    "MYC",
    "MYCBP",
    "MYCBP2",
    "MYCBPAP",
    "MYCL",
    "MYCN",
    "MYCNOS",
    "MYCT1",
    "MYD88",
    "MYDGF",
    "MYEF2",
    "MYEOV",
    "MYF5",
    "MYF6",
    "MYH1",
    "MYH10",
    "MYH11",
    "MYH13",
    "MYH14",
    "MYH15",
    "MYH16",
    "MYH2",
    "MYH3",
    "MYH4",
    "MYH6",
    "MYH7",
    "MYH7B",
    "MYH8",
    "MYH9",
    "MYL1",
    "MYL10",
    "MYL12A",
    "MYL12B",
    "MYL2",
    "MYL3",
    "MYL4",
    "MYL5",
    "MYL6",
    "MYL6B",
    "MYL7",
    "MYL9",
    "MYLIP",
    "MYLK",
    "MYLK2",
    "MYLK3",
    "MYLK4",
    "MYLPF",
    "MYNN",
    "MYO10",
    "MYO15A",
    "MYO16",
    "MYO18A",
    "MYO18B",
    "MYO19",
    "MYO1A",
    "MYO1B",
    "MYO1C",
    "MYO1D",
    "MYO1E",
    "MYO1F",
    "MYO1G",
    "MYO1H",
    "MYO3A",
    "MYO3B",
    "MYO5A",
    "MYO5B",
    "MYO5C",
    "MYO6",
    "MYO7A",
    "MYO7B",
    "MYO9A",
    "MYO9B",
    "MYOC",
    "MYOCD",
    "MYOD1",
    "MYOF",
    "MYOG",
    "MYOM1",
    "MYOM2",
    "MYOM3",
    "MYOT",
    "MYOZ1",
    "MYOZ2",
    "MYOZ3",
    "MYPN",
    "MYPOP",
    "MYRF",
    "MYRFL",
    "MYRIP",
    "MYT1",
    "MYT1L",
    "MYT1L-AS1",
    "MYZAP",
    "MZB1",
    "MZF1",
    "MZF1-AS1",
    "MZT1",
    "MZT2A",
    "MZT2B",
    "N4BP1",
    "N4BP2",
    "N4BP2L1",
    "N4BP2L2",
    "N4BP3",
    "N6AMT1",
    "NAA10",
    "NAA11",
    "NAA15",
    "NAA16",
    "NAA20",
    "NAA25",
    "NAA30",
    "NAA35",
    "NAA38",
    "NAA40",
    "NAA50",
    "NAA60",
    "NAAA",
    "NAALAD2",
    "NAALADL1",
    "NAALADL2",
    "NAB1",
    "NAB2",
    "NABP1",
    "NABP2",
    "NACA",
    "NACA2",
    "NACAD",
    "NACAP1",
    "NACC1",
    "NACC2",
    "NADK",
    "NADK2",
    "NADSYN1",
    "NAE1",
    "NAF1",
    "NAGA",
    "NAGK",
    "NAGLU",
    "NAGPA",
    "NAGS",
    "NAIF1",
    "NAIP",
    "NALCN",
    "NAMA",
    "NAMPT",
    "NANOG",
    "NANOGNB",
    "NANOS1",
    "NANOS2",
    "NANOS3",
    "NANP",
    "NANS",
    "NAP1L1",
    "NAP1L2",
    "NAP1L3",
    "NAP1L4",
    "NAP1L5",
    "NAP1L6",
    "NAPA",
    "NAPB",
    "NAPEPLD",
    "NAPG",
    "NAPRT",
    "NAPSA",
    "NAPSB",
    "NARF",
    "NARFL",
    "NARS",
    "NARS2",
    "NASP",
    "NAT1",
    "NAT10",
    "NAT14",
    "NAT16",
    "NAT2",
    "NAT6",
    "NAT8",
    "NAT8B",
    "NAT8L",
    "NAT9",
    "NATD1",
    "NAV1",
    "NAV2",
    "NAV3",
    "NAXD",
    "NAXE",
    "NBAS",
    "NBEA",
    "NBEAL1",
    "NBEAL2",
    "NBEAP1",
    "NBL1",
    "NBN",
    "NBPF1",
    "NBPF10",
    "NBPF11",
    "NBPF14",
    "NBPF15",
    "NBPF22P",
    "NBPF3",
    "NBPF6",
    "NBPF7",
    "NBPF9",
    "NBR1",
    "NCALD",
    "NCAM1",
    "NCAM2",
    "NCAN",
    "NCAPD2",
    "NCAPD3",
    "NCAPG",
    "NCAPG2",
    "NCAPH",
    "NCAPH2",
    "NCBP1",
    "NCBP2",
    "NCBP2-AS2",
    "NCCRP1",
    "NCDN",
    "NCEH1",
    "NCF1",
    "NCF1B",
    "NCF1C",
    "NCF2",
    "NCF4",
    "NCK1",
    "NCK2",
    "NCKAP1",
    "NCKAP1L",
    "NCKAP5",
    "NCKAP5L",
    "NCKIPSD",
    "NCL",
    "NCLN",
    "NCMAP",
    "NCOA1",
    "NCOA2",
    "NCOA3",
    "NCOA4",
    "NCOA5",
    "NCOA6",
    "NCOA7",
    "NCOR1",
    "NCOR2",
    "NCR1",
    "NCR2",
    "NCR3",
    "NCS1",
    "NCSTN",
    "NDC1",
    "NDC80",
    "NDE1",
    "NDEL1",
    "NDFIP1",
    "NDFIP2",
    "NDN",
    "NDNF",
    "NDOR1",
    "NDP",
    "NDRG1",
    "NDRG2",
    "NDRG3",
    "NDRG4",
    "NDST1",
    "NDST2",
    "NDST3",
    "NDST4",
    "NDUFA1",
    "NDUFA10",
    "NDUFA11",
    "NDUFA12",
    "NDUFA13",
    "NDUFA2",
    "NDUFA3",
    "NDUFA4",
    "NDUFA4L2",
    "NDUFA5",
    "NDUFA6",
    "NDUFA7",
    "NDUFA8",
    "NDUFA9",
    "NDUFAB1",
    "NDUFAF1",
    "NDUFAF2",
    "NDUFAF3",
    "NDUFAF4",
    "NDUFAF5",
    "NDUFAF6",
    "NDUFAF7",
    "NDUFB1",
    "NDUFB10",
    "NDUFB11",
    "NDUFB2",
    "NDUFB2-AS1",
    "NDUFB3",
    "NDUFB4",
    "NDUFB5",
    "NDUFB6",
    "NDUFB7",
    "NDUFB8",
    "NDUFB9",
    "NDUFC1",
    "NDUFC2",
    "NDUFS1",
    "NDUFS2",
    "NDUFS3",
    "NDUFS4",
    "NDUFS5",
    "NDUFS6",
    "NDUFS7",
    "NDUFS8",
    "NDUFV1",
    "NDUFV2",
    "NDUFV3",
    "NEB",
    "NEBL",
    "NECAB1",
    "NECAB2",
    "NECAB3",
    "NECAP1",
    "NECAP2",
    "NECTIN1",
    "NECTIN2",
    "NECTIN3",
    "NECTIN4",
    "NEDD1",
    "NEDD4",
    "NEDD4L",
    "NEDD8",
    "NEDD9",
    "NEFH",
    "NEFL",
    "NEFM",
    "NEGR1",
    "NEIL1",
    "NEIL2",
    "NEIL3",
    "NEK1",
    "NEK10",
    "NEK11",
    "NEK2",
    "NEK3",
    "NEK4",
    "NEK5",
    "NEK6",
    "NEK7",
    "NEK8",
    "NEK9",
    "NELFA",
    "NELFB",
    "NELFCD",
    "NELFE",
    "NELL1",
    "NELL2",
    "NEMF",
    "NEMP1",
    "NEMP2",
    "NENF",
    "NEO1",
    "NEPRO",
    "NES",
    "NET1",
    "NETO1",
    "NETO2",
    "NEU1",
    "NEU2",
    "NEU3",
    "NEU4",
    "NEURL1",
    "NEURL1B",
    "NEURL2",
    "NEURL4",
    "NEUROD1",
    "NEUROD2",
    "NEUROD4",
    "NEUROD6",
    "NEUROG1",
    "NEUROG2",
    "NEUROG3",
    "NEXN",
    "NF1",
    "NF2",
    "NFAM1",
    "NFASC",
    "NFAT5",
    "NFATC1",
    "NFATC2",
    "NFATC2IP",
    "NFATC3",
    "NFATC4",
    "NFE2",
    "NFE2L1",
    "NFE2L2",
    "NFE2L3",
    "NFIA",
    "NFIB",
    "NFIC",
    "NFIL3",
    "NFIX",
    "NFKB1",
    "NFKB2",
    "NFKBIA",
    "NFKBIB",
    "NFKBID",
    "NFKBIE",
    "NFKBIL1",
    "NFKBIZ",
    "NFRKB",
    "NFS1",
    "NFU1",
    "NFX1",
    "NFXL1",
    "NFYA",
    "NFYB",
    "NFYC",
    "NFYC-AS1",
    "NGB",
    "NGDN",
    "NGEF",
    "NGF",
    "NGFR",
    "NGLY1",
    "NHEJ1",
    "NHLH1",
    "NHLH2",
    "NHLRC1",
    "NHLRC2",
    "NHLRC3",
    "NHLRC4",
    "NHP2",
    "NHS",
    "NHSL2",
    "NICN1",
    "NID1",
    "NID2",
    "NIF3L1",
    "NIFK",
    "NIM1K",
    "NIN",
    "NINJ1",
    "NINJ2",
    "NINL",
    "NIP7",
    "NIPA1",
    "NIPA2",
    "NIPAL1",
    "NIPAL2",
    "NIPAL3",
    "NIPAL4",
    "NIPBL",
    "NIPSNAP1",
    "NIPSNAP3A",
    "NIPSNAP3B",
    "NISCH",
    "NIT1",
    "NIT2",
    "NKAIN1",
    "NKAIN2",
    "NKAIN4",
    "NKAP",
    "NKAPL",
    "NKD1",
    "NKD2",
    "NKG7",
    "NKIRAS1",
    "NKIRAS2",
    "NKPD1",
    "NKRF",
    "NKTR",
    "NKX1-2",
    "NKX2-1",
    "NKX2-2",
    "NKX2-3",
    "NKX2-4",
    "NKX2-5",
    "NKX2-6",
    "NKX2-8",
    "NKX3-1",
    "NKX3-2",
    "NKX6-1",
    "NKX6-2",
    "NKX6-3",
    "NLE1",
    "NLGN1",
    "NLGN2",
    "NLGN3",
    "NLGN4X",
    "NLGN4Y",
    "NLK",
    "NLN",
    "NLRC3",
    "NLRC4",
    "NLRC5",
    "NLRP1",
    "NLRP10",
    "NLRP11",
    "NLRP12",
    "NLRP13",
    "NLRP14",
    "NLRP2",
    "NLRP3",
    "NLRP4",
    "NLRP5",
    "NLRP6",
    "NLRP7",
    "NLRP8",
    "NLRP9",
    "NLRX1",
    "NMB",
    "NMBR",
    "NMD3",
    "NME1",
    "NME1-NME2",
    "NME2",
    "NME3",
    "NME4",
    "NME5",
    "NME6",
    "NME7",
    "NME8",
    "NME9",
    "NMI",
    "NMNAT1",
    "NMNAT2",
    "NMNAT3",
    "NMRAL1",
    "NMRAL1P1",
    "NMRK1",
    "NMRK2",
    "NMS",
    "NMT1",
    "NMT2",
    "NMU",
    "NMUR1",
    "NMUR2",
    "NNAT",
    "NNMT",
    "NNT",
    "NOA1",
    "NOB1",
    "NOBOX",
    "NOC2L",
    "NOC2LP2",
    "NOC3L",
    "NOC4L",
    "NOCT",
    "NOD1",
    "NOD2",
    "NODAL",
    "NOG",
    "NOL10",
    "NOL11",
    "NOL12",
    "NOL3",
    "NOL4",
    "NOL4L",
    "NOL6",
    "NOL7",
    "NOL8",
    "NOL9",
    "NOLC1",
    "NOM1",
    "NOMO1",
    "NOMO2",
    "NOMO3",
    "NONO",
    "NOP10",
    "NOP14",
    "NOP14-AS1",
    "NOP16",
    "NOP2",
    "NOP56",
    "NOP58",
    "NOP9",
    "NOS1",
    "NOS1AP",
    "NOS2",
    "NOS3",
    "NOSIP",
    "NOSTRIN",
    "NOTCH1",
    "NOTCH2",
    "NOTCH2NL",
    "NOTCH3",
    "NOTCH4",
    "NOTO",
    "NOTUM",
    "NOV",
    "NOVA1",
    "NOVA2",
    "NOX1",
    "NOX3",
    "NOX4",
    "NOX5",
    "NOXA1",
    "NOXO1",
    "NPAP1",
    "NPAS1",
    "NPAS2",
    "NPAS3",
    "NPAS4",
    "NPAT",
    "NPB",
    "NPBWR1",
    "NPBWR2",
    "NPC1",
    "NPC1L1",
    "NPC2",
    "NPDC1",
    "NPEPL1",
    "NPEPPS",
    "NPFF",
    "NPFFR1",
    "NPFFR2",
    "NPHP1",
    "NPHP3",
    "NPHP3-AS1",
    "NPHP4",
    "NPHS1",
    "NPHS2",
    "NPIPA1",
    "NPIPB3",
    "NPIPB5",
    "NPL",
    "NPLOC4",
    "NPM1",
    "NPM2",
    "NPM3",
    "NPNT",
    "NPPA",
    "NPPB",
    "NPPC",
    "NPR1",
    "NPR2",
    "NPR3",
    "NPRL2",
    "NPRL3",
    "NPS",
    "NPSR1",
    "NPTN",
    "NPTX1",
    "NPTX2",
    "NPTXR",
    "NPVF",
    "NPW",
    "NPY",
    "NPY1R",
    "NPY2R",
    "NPY4R",
    "NPY5R",
    "NPY6R",
    "NQO1",
    "NQO2",
    "NR0B1",
    "NR0B2",
    "NR1D1",
    "NR1D2",
    "NR1H2",
    "NR1H3",
    "NR1H4",
    "NR1I2",
    "NR1I3",
    "NR2C1",
    "NR2C2",
    "NR2C2AP",
    "NR2E1",
    "NR2E3",
    "NR2F1",
    "NR2F2",
    "NR2F6",
    "NR3C1",
    "NR3C2",
    "NR4A1",
    "NR4A2",
    "NR4A3",
    "NR5A1",
    "NR5A2",
    "NR6A1",
    "NRADDP",
    "NRAP",
    "NRARP",
    "NRAS",
    "NRAV",
    "NRBF2",
    "NRBP1",
    "NRBP2",
    "NRCAM",
    "NRDC",
    "NRDE2",
    "NREP",
    "NRF1",
    "NRG1",
    "NRG2",
    "NRG3",
    "NRG4",
    "NRGN",
    "NRIP1",
    "NRIP2",
    "NRIP3",
    "NRK",
    "NRL",
    "NRM",
    "NRN1",
    "NRN1L",
    "NRP1",
    "NRP2",
    "NRROS",
    "NRSN1",
    "NRSN2",
    "NRTN",
    "NRXN1",
    "NRXN2",
    "NRXN3",
    "NSA2",
    "NSD1",
    "NSDHL",
    "NSF",
    "NSFL1C",
    "NSFP1",
    "NSG1",
    "NSL1",
    "NSMAF",
    "NSMCE1",
    "NSMCE2",
    "NSMCE3",
    "NSMCE4A",
    "NSMF",
    "NSRP1",
    "NSUN2",
    "NSUN3",
    "NSUN4",
    "NSUN5",
    "NSUN5P1",
    "NSUN5P2",
    "NSUN6",
    "NSUN7",
    "NT5C",
    "NT5C1A",
    "NT5C1B",
    "NT5C2",
    "NT5C3A",
    "NT5C3B",
    "NT5DC1",
    "NT5DC2",
    "NT5DC3",
    "NT5E",
    "NT5M",
    "NTAN1",
    "NTF3",
    "NTF4",
    "NTHL1",
    "NTM",
    "NTMT1",
    "NTN1",
    "NTN3",
    "NTN4",
    "NTN5",
    "NTNG1",
    "NTNG2",
    "NTPCR",
    "NTRK1",
    "NTRK2",
    "NTRK3",
    "NTS",
    "NTSR1",
    "NTSR2",
    "NUAK1",
    "NUAK2",
    "NUB1",
    "NUBP1",
    "NUBP2",
    "NUBPL",
    "NUCB1",
    "NUCB2",
    "NUCKS1",
    "NUDC",
    "NUDCD1",
    "NUDCD2",
    "NUDCD3",
    "NUDT1",
    "NUDT10",
    "NUDT11",
    "NUDT12",
    "NUDT13",
    "NUDT14",
    "NUDT15",
    "NUDT16",
    "NUDT16L1",
    "NUDT16P1",
    "NUDT17",
    "NUDT18",
    "NUDT19",
    "NUDT2",
    "NUDT21",
    "NUDT22",
    "NUDT3",
    "NUDT4",
    "NUDT4P1",
    "NUDT5",
    "NUDT6",
    "NUDT7",
    "NUDT8",
    "NUDT9",
    "NUDT9P1",
    "NUF2",
    "NUFIP1",
    "NUFIP2",
    "NUGGC",
    "NUMA1",
    "NUMB",
    "NUMBL",
    "NUP107",
    "NUP133",
    "NUP153",
    "NUP155",
    "NUP160",
    "NUP188",
    "NUP205",
    "NUP210",
    "NUP210L",
    "NUP214",
    "NUP35",
    "NUP37",
    "NUP43",
    "NUP50",
    "NUP54",
    "NUP58",
    "NUP62",
    "NUP62CL",
    "NUP85",
    "NUP88",
    "NUP93",
    "NUP98",
    "NUPL2",
    "NUPR1",
    "NUPR2",
    "NUS1",
    "NUSAP1",
    "NUTF2",
    "NUTM1",
    "NUTM2A",
    "NUTM2A-AS1",
    "NUTM2F",
    "NUTM2G",
    "NVL",
    "NWD1",
    "NWD2",
    "NXF1",
    "NXF2",
    "NXF2B",
    "NXF3",
    "NXF4",
    "NXF5",
    "NXN",
    "NXNL1",
    "NXNL2",
    "NXPE1",
    "NXPE2",
    "NXPE3",
    "NXPE4",
    "NXPH1",
    "NXPH2",
    "NXPH3",
    "NXPH4",
    "NXT1",
    "NXT2",
    "NYAP1",
    "NYAP2",
    "NYNRIN",
    "NYX",
    "OACYLP",
    "OAF",
    "OARD1",
    "OAS1",
    "OAS2",
    "OAS3",
    "OASL",
    "OAT",
    "OAZ1",
    "OAZ2",
    "OAZ3",
    "OBFC1",
    "OBP2A",
    "OBP2B",
    "OBSCN",
    "OBSL1",
    "OC90",
    "OCA2",
    "OCEL1",
    "OCIAD1",
    "OCIAD2",
    "OCLM",
    "OCLN",
    "OCM2",
    "OCRL",
    "OCSTAMP",
    "ODAM",
    "ODC1",
    "ODF1",
    "ODF2",
    "ODF2L",
    "ODF3",
    "ODF3B",
    "ODF3L1",
    "ODF3L2",
    "ODF4",
    "OFCC1",
    "OFD1",
    "OGDH",
    "OGDHL",
    "OGFOD1",
    "OGFOD2",
    "OGFOD3",
    "OGFR",
    "OGFRL1",
    "OGG1",
    "OGN",
    "OGT",
    "OIP5",
    "OIP5-AS1",
    "OIT3",
    "OLA1",
    "OLAH",
    "OLFM1",
    "OLFM2",
    "OLFM3",
    "OLFM4",
    "OLFML1",
    "OLFML2A",
    "OLFML2B",
    "OLFML3",
    "OLIG1",
    "OLIG2",
    "OLIG3",
    "OLMALINC",
    "OLR1",
    "OMA1",
    "OMD",
    "OMG",
    "OMP",
    "ONECUT1",
    "ONECUT2",
    "ONECUT3",
    "OOEP",
    "OOSP2",
    "OPA1",
    "OPA3",
    "OPALIN",
    "OPCML",
    "OPHN1",
    "OPLAH",
    "OPN1LW",
    "OPN1MW",
    "OPN1MW2",
    "OPN1SW",
    "OPN3",
    "OPN4",
    "OPN5",
    "OPRD1",
    "OPRK1",
    "OPRL1",
    "OPRM1",
    "OPRPN",
    "OPTC",
    "OPTN",
    "OR10A2",
    "OR10A3",
    "OR10A4",
    "OR10A5",
    "OR10A6",
    "OR10A7",
    "OR10AD1",
    "OR10AG1",
    "OR10C1",
    "OR10G2",
    "OR10G3",
    "OR10G4",
    "OR10G7",
    "OR10G8",
    "OR10G9",
    "OR10H1",
    "OR10H2",
    "OR10H3",
    "OR10H4",
    "OR10H5",
    "OR10J1",
    "OR10J3",
    "OR10J5",
    "OR10K1",
    "OR10K2",
    "OR10P1",
    "OR10Q1",
    "OR10R2",
    "OR10S1",
    "OR10T2",
    "OR10V1",
    "OR10W1",
    "OR10X1",
    "OR10Z1",
    "OR11A1",
    "OR11G2",
    "OR11H1",
    "OR11H12",
    "OR11H4",
    "OR11H6",
    "OR11L1",
    "OR12D2",
    "OR12D3",
    "OR13A1",
    "OR13C2",
    "OR13C3",
    "OR13C4",
    "OR13C5",
    "OR13C8",
    "OR13C9",
    "OR13D1",
    "OR13F1",
    "OR13G1",
    "OR13H1",
    "OR13J1",
    "OR14A16",
    "OR14C36",
    "OR14I1",
    "OR14J1",
    "OR1A1",
    "OR1A2",
    "OR1B1",
    "OR1C1",
    "OR1D2",
    "OR1D5",
    "OR1E1",
    "OR1E2",
    "OR1F1",
    "OR1F2P",
    "OR1G1",
    "OR1I1",
    "OR1J1",
    "OR1J2",
    "OR1J4",
    "OR1K1",
    "OR1L1",
    "OR1L3",
    "OR1L4",
    "OR1L6",
    "OR1L8",
    "OR1M1",
    "OR1N1",
    "OR1N2",
    "OR1Q1",
    "OR1S1",
    "OR1S2",
    "OR2A1",
    "OR2A12",
    "OR2A14",
    "OR2A2",
    "OR2A20P",
    "OR2A25",
    "OR2A4",
    "OR2A42",
    "OR2A5",
    "OR2A7",
    "OR2A9P",
    "OR2AE1",
    "OR2AG1",
    "OR2AG2",
    "OR2AK2",
    "OR2AT4",
    "OR2B11",
    "OR2B2",
    "OR2B3",
    "OR2B6",
    "OR2C1",
    "OR2C3",
    "OR2D2",
    "OR2D3",
    "OR2F1",
    "OR2F2",
    "OR2G2",
    "OR2G3",
    "OR2G6",
    "OR2H1",
    "OR2H2",
    "OR2J2",
    "OR2J3",
    "OR2K2",
    "OR2L13",
    "OR2L1P",
    "OR2L2",
    "OR2L3",
    "OR2L8",
    "OR2M1P",
    "OR2M2",
    "OR2M3",
    "OR2M4",
    "OR2M5",
    "OR2M7",
    "OR2S2",
    "OR2T1",
    "OR2T10",
    "OR2T11",
    "OR2T12",
    "OR2T27",
    "OR2T29",
    "OR2T3",
    "OR2T33",
    "OR2T34",
    "OR2T35",
    "OR2T4",
    "OR2T5",
    "OR2T6",
    "OR2T8",
    "OR2V2",
    "OR2W1",
    "OR2W3",
    "OR2W5",
    "OR2Y1",
    "OR2Z1",
    "OR3A1",
    "OR3A2",
    "OR3A3",
    "OR4A15",
    "OR4A16",
    "OR4A47",
    "OR4A5",
    "OR4B1",
    "OR4C11",
    "OR4C12",
    "OR4C13",
    "OR4C15",
    "OR4C16",
    "OR4C3",
    "OR4C45",
    "OR4C46",
    "OR4C6",
    "OR4D1",
    "OR4D10",
    "OR4D11",
    "OR4D2",
    "OR4D5",
    "OR4D6",
    "OR4D9",
    "OR4E2",
    "OR4F15",
    "OR4F16",
    "OR4F17",
    "OR4F21",
    "OR4F29",
    "OR4F3",
    "OR4F4",
    "OR4F5",
    "OR4F6",
    "OR4K1",
    "OR4K13",
    "OR4K14",
    "OR4K15",
    "OR4K17",
    "OR4K2",
    "OR4K5",
    "OR4L1",
    "OR4M1",
    "OR4M2",
    "OR4N2",
    "OR4N4",
    "OR4N5",
    "OR4P4",
    "OR4Q3",
    "OR4S1",
    "OR4S2",
    "OR4X1",
    "OR4X2",
    "OR51A2",
    "OR51A4",
    "OR51A7",
    "OR51B2",
    "OR51B4",
    "OR51B5",
    "OR51B6",
    "OR51D1",
    "OR51E1",
    "OR51E2",
    "OR51F1",
    "OR51F2",
    "OR51G1",
    "OR51G2",
    "OR51I1",
    "OR51I2",
    "OR51L1",
    "OR51M1",
    "OR51Q1",
    "OR51S1",
    "OR51T1",
    "OR51V1",
    "OR52A1",
    "OR52A5",
    "OR52B2",
    "OR52B4",
    "OR52B6",
    "OR52D1",
    "OR52E2",
    "OR52E4",
    "OR52E6",
    "OR52E8",
    "OR52H1",
    "OR52I1",
    "OR52I2",
    "OR52J3",
    "OR52K1",
    "OR52K2",
    "OR52L1",
    "OR52M1",
    "OR52N1",
    "OR52N2",
    "OR52N4",
    "OR52N5",
    "OR52R1",
    "OR52W1",
    "OR56A1",
    "OR56A3",
    "OR56A4",
    "OR56A5",
    "OR56B1",
    "OR56B4",
    "OR5A1",
    "OR5A2",
    "OR5AC2",
    "OR5AK2",
    "OR5AN1",
    "OR5AP2",
    "OR5AR1",
    "OR5AS1",
    "OR5AU1",
    "OR5B12",
    "OR5B17",
    "OR5B2",
    "OR5B21",
    "OR5B3",
    "OR5C1",
    "OR5D13",
    "OR5D14",
    "OR5D16",
    "OR5D18",
    "OR5F1",
    "OR5G5P",
    "OR5H1",
    "OR5H14",
    "OR5H15",
    "OR5H2",
    "OR5H6",
    "OR5I1",
    "OR5J2",
    "OR5K1",
    "OR5K2",
    "OR5K3",
    "OR5K4",
    "OR5L1",
    "OR5L2",
    "OR5M1",
    "OR5M10",
    "OR5M11",
    "OR5M3",
    "OR5M8",
    "OR5M9",
    "OR5P2",
    "OR5P3",
    "OR5R1",
    "OR5T1",
    "OR5T2",
    "OR5T3",
    "OR5V1",
    "OR5W2",
    "OR6A2",
    "OR6B1",
    "OR6B2",
    "OR6B3",
    "OR6C1",
    "OR6C2",
    "OR6C3",
    "OR6C4",
    "OR6C6",
    "OR6C65",
    "OR6C68",
    "OR6C70",
    "OR6C74",
    "OR6C75",
    "OR6C76",
    "OR6F1",
    "OR6K2",
    "OR6K3",
    "OR6K6",
    "OR6M1",
    "OR6N1",
    "OR6N2",
    "OR6P1",
    "OR6Q1",
    "OR6S1",
    "OR6T1",
    "OR6V1",
    "OR6W1P",
    "OR6X1",
    "OR6Y1",
    "OR7A10",
    "OR7A17",
    "OR7A5",
    "OR7C1",
    "OR7C2",
    "OR7D2",
    "OR7D4",
    "OR7E156P",
    "OR7E24",
    "OR7E37P",
    "OR7E91P",
    "OR7G1",
    "OR7G2",
    "OR7G3",
    "OR8A1",
    "OR8B12",
    "OR8B2",
    "OR8B3",
    "OR8B4",
    "OR8B8",
    "OR8D1",
    "OR8D2",
    "OR8D4",
    "OR8G1",
    "OR8G2",
    "OR8G5",
    "OR8H1",
    "OR8H2",
    "OR8H3",
    "OR8I2",
    "OR8J1",
    "OR8J3",
    "OR8K1",
    "OR8K3",
    "OR8K5",
    "OR8S1",
    "OR8U1",
    "OR8U8",
    "OR8U9",
    "OR9A2",
    "OR9A4",
    "OR9G1",
    "OR9G4",
    "OR9G9",
    "OR9I1",
    "OR9K2",
    "OR9Q1",
    "OR9Q2",
    "ORAI1",
    "ORAI2",
    "ORAI3",
    "ORAOV1",
    "ORC1",
    "ORC2",
    "ORC3",
    "ORC4",
    "ORC5",
    "ORC6",
    "ORM1",
    "ORM2",
    "ORMDL1",
    "ORMDL2",
    "ORMDL3",
    "OS9",
    "OSBP",
    "OSBP2",
    "OSBPL10",
    "OSBPL11",
    "OSBPL1A",
    "OSBPL2",
    "OSBPL3",
    "OSBPL5",
    "OSBPL6",
    "OSBPL7",
    "OSBPL8",
    "OSBPL9",
    "OSCAR",
    "OSCP1",
    "OSER1",
    "OSGEP",
    "OSGEPL1",
    "OSGIN2",
    "OSM",
    "OSMR",
    "OSR1",
    "OSR2",
    "OST4",
    "OSTC",
    "OSTF1",
    "OSTM1",
    "OSTN",
    "OTC",
    "OTOA",
    "OTOF",
    "OTOGL",
    "OTOL1",
    "OTOP1",
    "OTOP2",
    "OTOP3",
    "OTOR",
    "OTOS",
    "OTP",
    "OTUB1",
    "OTUB2",
    "OTUD3",
    "OTUD4",
    "OTUD5",
    "OTUD6A",
    "OTUD6B",
    "OTUD6B-AS1",
    "OTUD7A",
    "OTUD7B",
    "OTULIN",
    "OTX1",
    "OTX2",
    "OVCA2",
    "OVCH1",
    "OVCH2",
    "OVGP1",
    "OVOL1",
    "OVOL2",
    "OXA1L",
    "OXCT1",
    "OXCT2",
    "OXER1",
    "OXGR1",
    "OXLD1",
    "OXNAD1",
    "OXR1",
    "OXSM",
    "OXSR1",
    "OXT",
    "OXTR",
    "P2RX1",
    "P2RX2",
    "P2RX3",
    "P2RX4",
    "P2RX5",
    "P2RX6",
    "P2RX6P",
    "P2RX7",
    "P2RY1",
    "P2RY10",
    "P2RY11",
    "P2RY12",
    "P2RY13",
    "P2RY14",
    "P2RY2",
    "P2RY4",
    "P2RY6",
    "P2RY8",
    "P3H1",
    "P3H2",
    "P3H3",
    "P3H4",
    "P4HA1",
    "P4HA2",
    "P4HA3",
    "P4HB",
    "P4HTM",
    "PA2G4",
    "PA2G4P4",
    "PAAF1",
    "PABPC1",
    "PABPC1L2A",
    "PABPC1L2B",
    "PABPC1P2",
    "PABPC3",
    "PABPC4",
    "PABPC4L",
    "PABPC5",
    "PABPN1",
    "PABPN1L",
    "PACRG",
    "PACRG-AS1",
    "PACRG-AS2",
    "PACRGL",
    "PACS1",
    "PACS2",
    "PACSIN1",
    "PACSIN2",
    "PACSIN3",
    "PADI1",
    "PADI2",
    "PADI3",
    "PADI4",
    "PADI6",
    "PAEP",
    "PAF1",
    "PAFAH1B1",
    "PAFAH1B2",
    "PAFAH1B3",
    "PAFAH2",
    "PAG1",
    "PAGE1",
    "PAGE2",
    "PAGE2B",
    "PAGE3",
    "PAGE4",
    "PAGE5",
    "PAGR1",
    "PAH",
    "PAICS",
    "PAIP1",
    "PAIP2",
    "PAIP2B",
    "PAK1",
    "PAK1IP1",
    "PAK2",
    "PAK3",
    "PAK4",
    "PAK5",
    "PAK6",
    "PALB2",
    "PALD1",
    "PALLD",
    "PALM",
    "PALM2",
    "PALM2-AKAP2",
    "PALM3",
    "PALMD",
    "PAM",
    "PAM16",
    "PAMR1",
    "PAN2",
    "PAN3",
    "PANK1",
    "PANK2",
    "PANK3",
    "PANK4",
    "PANX1",
    "PANX2",
    "PANX3",
    "PAOX",
    "PAPD4",
    "PAPD5",
    "PAPD7",
    "PAPLN",
    "PAPOLA",
    "PAPOLB",
    "PAPOLG",
    "PAPPA",
    "PAPPA2",
    "PAPSS1",
    "PAPSS2",
    "PAQR3",
    "PAQR4",
    "PAQR5",
    "PAQR6",
    "PAQR7",
    "PAQR8",
    "PAQR9",
    "PARD3",
    "PARD3B",
    "PARD6A",
    "PARD6B",
    "PARD6G",
    "PARG",
    "PARK2",
    "PARK7",
    "PARL",
    "PARM1",
    "PARN",
    "PARP1",
    "PARP10",
    "PARP11",
    "PARP12",
    "PARP14",
    "PARP15",
    "PARP16",
    "PARP2",
    "PARP3",
    "PARP4",
    "PARP6",
    "PARP8",
    "PARP9",
    "PARPBP",
    "PARS2",
    "PART1",
    "PARTICL",
    "PARVA",
    "PARVB",
    "PARVG",
    "PASD1",
    "PASK",
    "PATE1",
    "PATE2",
    "PATE3",
    "PATE4",
    "PATJ",
    "PATL1",
    "PATL2",
    "PATZ1",
    "PAWR",
    "PAX1",
    "PAX2",
    "PAX3",
    "PAX4",
    "PAX5",
    "PAX6",
    "PAX7",
    "PAX8",
    "PAX8-AS1",
    "PAX9",
    "PAXBP1",
    "PAXIP1",
    "PAXIP1-AS1",
    "PAXIP1-AS2",
    "PBDC1",
    "PBK",
    "PBLD",
    "PBOV1",
    "PBX1",
    "PBX2",
    "PBX3",
    "PBX4",
    "PBXIP1",
    "PC",
    "PCA3",
    "PCAT18",
    "PCAT4",
    "PCBD1",
    "PCBD2",
    "PCBP1",
    "PCBP2",
    "PCBP3",
    "PCBP4",
    "PCCA",
    "PCCB",
    "PCDH1",
    "PCDH10",
    "PCDH11X",
    "PCDH11Y",
    "PCDH12",
    "PCDH15",
    "PCDH18",
    "PCDH19",
    "PCDH20",
    "PCDH7",
    "PCDH8",
    "PCDH9",
    "PCDHA1",
    "PCDHA10",
    "PCDHA11",
    "PCDHA12",
    "PCDHA13",
    "PCDHA2",
    "PCDHA3",
    "PCDHA4",
    "PCDHA5",
    "PCDHA6",
    "PCDHA7",
    "PCDHA8",
    "PCDHA9",
    "PCDHAC1",
    "PCDHAC2",
    "PCDHB1",
    "PCDHB10",
    "PCDHB11",
    "PCDHB12",
    "PCDHB13",
    "PCDHB14",
    "PCDHB15",
    "PCDHB16",
    "PCDHB17P",
    "PCDHB18P",
    "PCDHB19P",
    "PCDHB2",
    "PCDHB3",
    "PCDHB4",
    "PCDHB5",
    "PCDHB6",
    "PCDHB7",
    "PCDHB8",
    "PCDHB9",
    "PCDHGA1",
    "PCDHGA10",
    "PCDHGA11",
    "PCDHGA12",
    "PCDHGA2",
    "PCDHGA3",
    "PCDHGA4",
    "PCDHGA5",
    "PCDHGA6",
    "PCDHGA7",
    "PCDHGA8",
    "PCDHGA9",
    "PCDHGB1",
    "PCDHGB2",
    "PCDHGB3",
    "PCDHGB4",
    "PCDHGB5",
    "PCDHGB6",
    "PCDHGB7",
    "PCDHGB8P",
    "PCDHGC3",
    "PCDHGC4",
    "PCDHGC5",
    "PCED1A",
    "PCED1B",
    "PCED1B-AS1",
    "PCF11",
    "PCGEM1",
    "PCGF1",
    "PCGF2",
    "PCGF3",
    "PCGF5",
    "PCGF6",
    "PCID2",
    "PCIF1",
    "PCK1",
    "PCK2",
    "PCLO",
    "PCM1",
    "PCMT1",
    "PCMTD1",
    "PCMTD2",
    "PCNA",
    "PCNP",
    "PCNT",
    "PCNX1",
    "PCNX2",
    "PCNX3",
    "PCNX4",
    "PCOLCE",
    "PCOLCE2",
    "PCP2",
    "PCP4",
    "PCP4L1",
    "PCSK1",
    "PCSK1N",
    "PCSK2",
    "PCSK4",
    "PCSK5",
    "PCSK6",
    "PCSK7",
    "PCSK9",
    "PCTP",
    "PCYOX1",
    "PCYOX1L",
    "PCYT1A",
    "PCYT1B",
    "PCYT2",
    "PDAP1",
    "PDC",
    "PDCD1",
    "PDCD10",
    "PDCD11",
    "PDCD1LG2",
    "PDCD2",
    "PDCD2L",
    "PDCD4",
    "PDCD4-AS1",
    "PDCD5",
    "PDCD6",
    "PDCD6IP",
    "PDCD7",
    "PDCL",
    "PDCL2",
    "PDCL3",
    "PDCL3P4",
    "PDDC1",
    "PDE10A",
    "PDE11A",
    "PDE12",
    "PDE1A",
    "PDE1B",
    "PDE1C",
    "PDE2A",
    "PDE3A",
    "PDE3B",
    "PDE4A",
    "PDE4B",
    "PDE4C",
    "PDE4D",
    "PDE4DIP",
    "PDE5A",
    "PDE6A",
    "PDE6B",
    "PDE6C",
    "PDE6D",
    "PDE6G",
    "PDE6H",
    "PDE7A",
    "PDE7B",
    "PDE8A",
    "PDE8B",
    "PDE9A",
    "PDF",
    "PDGFA",
    "PDGFB",
    "PDGFC",
    "PDGFD",
    "PDGFRA",
    "PDGFRB",
    "PDGFRL",
    "PDHA1",
    "PDHA2",
    "PDHB",
    "PDHX",
    "PDIA2",
    "PDIA3",
    "PDIA3P1",
    "PDIA4",
    "PDIA5",
    "PDIA6",
    "PDIK1L",
    "PDILT",
    "PDK1",
    "PDK2",
    "PDK3",
    "PDK4",
    "PDLIM1",
    "PDLIM2",
    "PDLIM3",
    "PDLIM4",
    "PDLIM5",
    "PDLIM7",
    "PDP1",
    "PDP2",
    "PDPK1",
    "PDPN",
    "PDPR",
    "PDRG1",
    "PDS5B",
    "PDSS1",
    "PDSS2",
    "PDX1",
    "PDXDC1",
    "PDXDC2P",
    "PDXK",
    "PDXP",
    "PDYN",
    "PDZD11",
    "PDZD2",
    "PDZD3",
    "PDZD4",
    "PDZD7",
    "PDZD8",
    "PDZD9",
    "PDZK1",
    "PDZK1IP1",
    "PDZRN3",
    "PDZRN4",
    "PEA15",
    "PEAK1",
    "PEAR1",
    "PEBP1",
    "PEBP4",
    "PECAM1",
    "PECR",
    "PEF1",
    "PEG10",
    "PEG3",
    "PEG3-AS1",
    "PELI1",
    "PELI2",
    "PELI3",
    "PELO",
    "PELP1",
    "PEMT",
    "PEPD",
    "PER1",
    "PER2",
    "PER3",
    "PER4",
    "PERP",
    "PES1",
    "PET100",
    "PEX1",
    "PEX10",
    "PEX11A",
    "PEX11B",
    "PEX11G",
    "PEX12",
    "PEX13",
    "PEX14",
    "PEX16",
    "PEX19",
    "PEX2",
    "PEX26",
    "PEX3",
    "PEX5",
    "PEX5L",
    "PEX6",
    "PEX7",
    "PF4",
    "PF4V1",
    "PFAS",
    "PFDN1",
    "PFDN2",
    "PFDN4",
    "PFDN5",
    "PFDN6",
    "PFKFB1",
    "PFKFB2",
    "PFKFB3",
    "PFKFB4",
    "PFKL",
    "PFKM",
    "PFKP",
    "PFN1",
    "PFN1P2",
    "PFN2",
    "PFN3",
    "PFN4",
    "PGA3",
    "PGA4",
    "PGA5",
    "PGAM1",
    "PGAM2",
    "PGAM4",
    "PGAM5",
    "PGAP1",
    "PGAP2",
    "PGAP3",
    "PGBD1",
    "PGBD2",
    "PGBD3",
    "PGBD4",
    "PGC",
    "PGCP1",
    "PGD",
    "PGF",
    "PGGHG",
    "PGGT1B",
    "PGK1",
    "PGK2",
    "PGLS",
    "PGLYRP1",
    "PGLYRP2",
    "PGLYRP3",
    "PGLYRP4",
    "PGM1",
    "PGM2",
    "PGM2L1",
    "PGM3",
    "PGM5",
    "PGM5-AS1",
    "PGM5P2",
    "PGP",
    "PGPEP1",
    "PGPEP1L",
    "PGR",
    "PGRMC1",
    "PGRMC2",
    "PGS1",
    "PHACTR1",
    "PHACTR2",
    "PHACTR3",
    "PHACTR4",
    "PHAX",
    "PHB",
    "PHB2",
    "PHC1",
    "PHC2",
    "PHC3",
    "PHEX",
    "PHF1",
    "PHF10",
    "PHF11",
    "PHF12",
    "PHF13",
    "PHF14",
    "PHF19",
    "PHF2",
    "PHF20",
    "PHF20L1",
    "PHF21A",
    "PHF21B",
    "PHF23",
    "PHF24",
    "PHF3",
    "PHF5A",
    "PHF6",
    "PHF7",
    "PHF8",
    "PHGDH",
    "PHIP",
    "PHKA1",
    "PHKA2",
    "PHKB",
    "PHKG1",
    "PHKG2",
    "PHLDA1",
    "PHLDA2",
    "PHLDA3",
    "PHLDB1",
    "PHLDB2",
    "PHLDB3",
    "PHLPP1",
    "PHLPP2",
    "PHOSPHO1",
    "PHOSPHO2",
    "PHOX2A",
    "PHOX2B",
    "PHPT1",
    "PHRF1",
    "PHTF1",
    "PHTF2",
    "PHYH",
    "PHYHD1",
    "PHYHIP",
    "PHYHIPL",
    "PHYKPL",
    "PI15",
    "PI16",
    "PI3",
    "PI4K2A",
    "PI4K2B",
    "PI4KA",
    "PI4KAP1",
    "PI4KAP2",
    "PI4KB",
    "PIANP",
    "PIAS1",
    "PIAS2",
    "PIAS3",
    "PIAS4",
    "PIBF1",
    "PICALM",
    "PICK1",
    "PICSAR",
    "PID1",
    "PIDD1",
    "PIEZO1",
    "PIEZO2",
    "PIF1",
    "PIFO",
    "PIGA",
    "PIGB",
    "PIGC",
    "PIGF",
    "PIGG",
    "PIGH",
    "PIGK",
    "PIGL",
    "PIGM",
    "PIGN",
    "PIGO",
    "PIGP",
    "PIGQ",
    "PIGR",
    "PIGS",
    "PIGT",
    "PIGU",
    "PIGV",
    "PIGW",
    "PIGX",
    "PIGY",
    "PIGZ",
    "PIH1D1",
    "PIH1D2",
    "PIH1D3",
    "PIK3AP1",
    "PIK3C2A",
    "PIK3C2B",
    "PIK3C2G",
    "PIK3C3",
    "PIK3CA",
    "PIK3CB",
    "PIK3CD",
    "PIK3CG",
    "PIK3IP1",
    "PIK3R1",
    "PIK3R2",
    "PIK3R3",
    "PIK3R4",
    "PIK3R5",
    "PIK3R6",
    "PIKFYVE",
    "PILRA",
    "PILRB",
    "PIM1",
    "PIM2",
    "PIM3",
    "PIN1",
    "PIN1P1",
    "PIN4",
    "PIN4P1",
    "PINK1",
    "PINLYP",
    "PINX1",
    "PIP",
    "PIP4K2A",
    "PIP4K2B",
    "PIP4K2C",
    "PIP5K1A",
    "PIP5K1B",
    "PIP5K1C",
    "PIP5KL1",
    "PIPOX",
    "PIPSL",
    "PIR",
    "PIRT",
    "PISD",
    "PISRT1",
    "PITHD1",
    "PITPNA",
    "PITPNB",
    "PITPNC1",
    "PITPNM1",
    "PITPNM2",
    "PITPNM3",
    "PITRM1",
    "PITX1",
    "PITX2",
    "PITX3",
    "PIWIL1",
    "PIWIL2",
    "PIWIL3",
    "PIWIL4",
    "PJA1",
    "PJA2",
    "PKD1",
    "PKD1L1",
    "PKD1L2",
    "PKD1L3",
    "PKD1P1",
    "PKD2",
    "PKD2L1",
    "PKD2L2",
    "PKDCC",
    "PKDREJ",
    "PKHD1",
    "PKHD1L1",
    "PKIA",
    "PKIB",
    "PKIG",
    "PKLR",
    "PKM",
    "PKMYT1",
    "PKN1",
    "PKN2",
    "PKN3",
    "PKNOX1",
    "PKNOX2",
    "PKP1",
    "PKP2",
    "PKP3",
    "PKP4",
    "PLA1A",
    "PLA2G10",
    "PLA2G12A",
    "PLA2G12B",
    "PLA2G15",
    "PLA2G16",
    "PLA2G1B",
    "PLA2G2A",
    "PLA2G2D",
    "PLA2G2E",
    "PLA2G2F",
    "PLA2G3",
    "PLA2G4A",
    "PLA2G4C",
    "PLA2G4D",
    "PLA2G4F",
    "PLA2G5",
    "PLA2G6",
    "PLA2G7",
    "PLA2R1",
    "PLAA",
    "PLAC1",
    "PLAC4",
    "PLAC8",
    "PLAC8L1",
    "PLAC9",
    "PLAG1",
    "PLAGL1",
    "PLAGL2",
    "PLAT",
    "PLAU",
    "PLAUR",
    "PLB1",
    "PLBD1",
    "PLBD2",
    "PLCB1",
    "PLCB2",
    "PLCB3",
    "PLCB4",
    "PLCD1",
    "PLCD3",
    "PLCD4",
    "PLCE1",
    "PLCG1",
    "PLCG2",
    "PLCH1",
    "PLCH2",
    "PLCL1",
    "PLCL2",
    "PLCXD1",
    "PLCXD2",
    "PLCXD3",
    "PLCZ1",
    "PLD1",
    "PLD2",
    "PLD3",
    "PLD4",
    "PLD5",
    "PLD6",
    "PLEC",
    "PLEK",
    "PLEK2",
    "PLEKHA1",
    "PLEKHA2",
    "PLEKHA3",
    "PLEKHA4",
    "PLEKHA5",
    "PLEKHA6",
    "PLEKHA7",
    "PLEKHA8",
    "PLEKHB1",
    "PLEKHB2",
    "PLEKHD1",
    "PLEKHF1",
    "PLEKHF2",
    "PLEKHG1",
    "PLEKHG2",
    "PLEKHG4B",
    "PLEKHG5",
    "PLEKHG6",
    "PLEKHG7",
    "PLEKHH1",
    "PLEKHH2",
    "PLEKHH3",
    "PLEKHJ1",
    "PLEKHM2",
    "PLEKHM3",
    "PLEKHN1",
    "PLEKHO1",
    "PLEKHO2",
    "PLEKHS1",
    "PLET1",
    "PLG",
    "PLGLA",
    "PLGLB1",
    "PLGLB2",
    "PLGRKT",
    "PLIN1",
    "PLIN2",
    "PLIN3",
    "PLIN5",
    "PLK1",
    "PLK2",
    "PLK3",
    "PLK4",
    "PLLP",
    "PLN",
    "PLOD1",
    "PLOD2",
    "PLOD3",
    "PLP1",
    "PLP2",
    "PLPP1",
    "PLPP2",
    "PLPP3",
    "PLPP4",
    "PLPP5",
    "PLPP6",
    "PLPP7",
    "PLPPR1",
    "PLPPR2",
    "PLPPR3",
    "PLPPR4",
    "PLPPR5",
    "PLRG1",
    "PLS1",
    "PLS3",
    "PLSCR1",
    "PLSCR2",
    "PLSCR3",
    "PLSCR4",
    "PLSCR5",
    "PLTP",
    "PLVAP",
    "PLXDC1",
    "PLXDC2",
    "PLXNA1",
    "PLXNA2",
    "PLXNA3",
    "PLXNA4",
    "PLXNB1",
    "PLXNB2",
    "PLXNB3",
    "PLXNC1",
    "PLXND1",
    "PM20D1",
    "PM20D2",
    "PMAIP1",
    "PMCH",
    "PMCHL1",
    "PMEL",
    "PMEPA1",
    "PMF1",
    "PMFBP1",
    "PML",
    "PMM1",
    "PMM2",
    "PMP2",
    "PMP22",
    "PMPCA",
    "PMPCB",
    "PMS1",
    "PMS2",
    "PMS2CL",
    "PMS2P2",
    "PMS2P4",
    "PMVK",
    "PNCK",
    "PNISR",
    "PNKD",
    "PNKP",
    "PNLDC1",
    "PNLIP",
    "PNLIPRP1",
    "PNLIPRP2",
    "PNLIPRP3",
    "PNMA1",
    "PNMA2",
    "PNMA3",
    "PNMA5",
    "PNMA6A",
    "PNMAL1",
    "PNMAL2",
    "PNMT",
    "PNN",
    "PNO1",
    "PNOC",
    "PNP",
    "PNPLA1",
    "PNPLA2",
    "PNPLA3",
    "PNPLA4",
    "PNPLA5",
    "PNPLA6",
    "PNPLA7",
    "PNPLA8",
    "PNPO",
    "PNPT1",
    "PNRC1",
    "PNRC2",
    "POC1A",
    "POC1B",
    "POC5",
    "PODN",
    "PODNL1",
    "PODXL",
    "PODXL2",
    "POF1B",
    "POFUT1",
    "POFUT2",
    "POGK",
    "POGLUT1",
    "POGZ",
    "POLA1",
    "POLA2",
    "POLB",
    "POLD1",
    "POLD2",
    "POLD3",
    "POLD4",
    "POLDIP2",
    "POLDIP3",
    "POLE",
    "POLE2",
    "POLE3",
    "POLE4",
    "POLG",
    "POLG2",
    "POLH",
    "POLI",
    "POLK",
    "POLL",
    "POLM",
    "POLN",
    "POLQ",
    "POLR1A",
    "POLR1B",
    "POLR1C",
    "POLR1D",
    "POLR1E",
    "POLR2A",
    "POLR2B",
    "POLR2C",
    "POLR2D",
    "POLR2E",
    "POLR2F",
    "POLR2G",
    "POLR2H",
    "POLR2I",
    "POLR2J",
    "POLR2J2",
    "POLR2J3",
    "POLR2J4",
    "POLR2K",
    "POLR2L",
    "POLR2M",
    "POLR3A",
    "POLR3B",
    "POLR3C",
    "POLR3D",
    "POLR3E",
    "POLR3F",
    "POLR3G",
    "POLR3GL",
    "POLR3H",
    "POLR3K",
    "POLRMT",
    "POM121",
    "POM121C",
    "POM121L10P",
    "POM121L12",
    "POM121L1P",
    "POM121L2",
    "POM121L4P",
    "POM121L9P",
    "POMC",
    "POMGNT1",
    "POMGNT2",
    "POMK",
    "POMP",
    "POMT1",
    "POMT2",
    "POMZP3",
    "PON1",
    "PON2",
    "PON3",
    "POP1",
    "POP4",
    "POP5",
    "POP7",
    "POPDC2",
    "POPDC3",
    "POR",
    "PORCN",
    "POSTN",
    "POT1",
    "POTEA",
    "POTEB3",
    "POTEC",
    "POTED",
    "POTEE",
    "POTEF",
    "POTEG",
    "POTEH",
    "POTEI",
    "POTEJ",
    "POU1F1",
    "POU2AF1",
    "POU2F1",
    "POU2F2",
    "POU2F3",
    "POU3F1",
    "POU3F2",
    "POU3F3",
    "POU3F4",
    "POU4F1",
    "POU4F2",
    "POU4F3",
    "POU5F1",
    "POU5F2",
    "POU6F1",
    "POU6F2",
    "POU6F2-AS1",
    "PP12613",
    "PP13004",
    "PP14571",
    "PP2D1",
    "PP7080",
    "PPA1",
    "PPA2",
    "PPAN",
    "PPAN-P2RY11",
    "PPARA",
    "PPARD",
    "PPARG",
    "PPARGC1A",
    "PPARGC1B",
    "PPAT",
    "PPBP",
    "PPBPP2",
    "PPCDC",
    "PPCS",
    "PPDPF",
    "PPEF1",
    "PPEF2",
    "PPFIA1",
    "PPFIA2",
    "PPFIA3",
    "PPFIBP1",
    "PPFIBP2",
    "PPHLN1",
    "PPIA",
    "PPIAL4A",
    "PPIAL4C",
    "PPIAL4G",
    "PPIB",
    "PPIC",
    "PPID",
    "PPIE",
    "PPIEL",
    "PPIF",
    "PPIG",
    "PPIH",
    "PPIL1",
    "PPIL2",
    "PPIL3",
    "PPIL4",
    "PPIL6",
    "PPIP5K1",
    "PPIP5K2",
    "PPL",
    "PPM1A",
    "PPM1B",
    "PPM1D",
    "PPM1E",
    "PPM1F",
    "PPM1G",
    "PPM1H",
    "PPM1J",
    "PPM1K",
    "PPM1L",
    "PPM1M",
    "PPM1N",
    "PPME1",
    "PPOX",
    "PPP1CA",
    "PPP1CB",
    "PPP1CC",
    "PPP1R10",
    "PPP1R11",
    "PPP1R12A",
    "PPP1R12B",
    "PPP1R12C",
    "PPP1R13B",
    "PPP1R13L",
    "PPP1R14A",
    "PPP1R14B",
    "PPP1R14C",
    "PPP1R14D",
    "PPP1R15A",
    "PPP1R15B",
    "PPP1R16A",
    "PPP1R16B",
    "PPP1R17",
    "PPP1R18",
    "PPP1R1A",
    "PPP1R1B",
    "PPP1R1C",
    "PPP1R2",
    "PPP1R21",
    "PPP1R26",
    "PPP1R27",
    "PPP1R2P3",
    "PPP1R2P9",
    "PPP1R32",
    "PPP1R35",
    "PPP1R36",
    "PPP1R37",
    "PPP1R3A",
    "PPP1R3B",
    "PPP1R3C",
    "PPP1R3D",
    "PPP1R3F",
    "PPP1R3G",
    "PPP1R42",
    "PPP1R7",
    "PPP1R8",
    "PPP1R9A",
    "PPP1R9B",
    "PPP2CA",
    "PPP2CB",
    "PPP2R1A",
    "PPP2R1B",
    "PPP2R2A",
    "PPP2R2B",
    "PPP2R2C",
    "PPP2R2D",
    "PPP2R3A",
    "PPP2R3B",
    "PPP2R3C",
    "PPP2R5A",
    "PPP2R5B",
    "PPP2R5C",
    "PPP2R5D",
    "PPP2R5E",
    "PPP3CA",
    "PPP3CB",
    "PPP3CC",
    "PPP3R1",
    "PPP3R2",
    "PPP4C",
    "PPP4R1",
    "PPP4R1L",
    "PPP4R2",
    "PPP4R3B",
    "PPP4R3CP",
    "PPP4R4",
    "PPP5C",
    "PPP6C",
    "PPP6R1",
    "PPP6R2",
    "PPP6R3",
    "PPRC1",
    "PPT1",
    "PPT2",
    "PPTC7",
    "PPWD1",
    "PPY",
    "PPY2P",
    "PQBP1",
    "PQLC1",
    "PQLC2",
    "PQLC2L",
    "PQLC3",
    "PRAC1",
    "PRAC2",
    "PRADC1",
    "PRAF2",
    "PRAM1",
    "PRAME",
    "PRAMEF1",
    "PRAMEF10",
    "PRAMEF11",
    "PRAMEF12",
    "PRAMEF14",
    "PRAMEF15",
    "PRAMEF17",
    "PRAMEF18",
    "PRAMEF19",
    "PRAMEF2",
    "PRAMEF20",
    "PRAMEF22",
    "PRAMEF34P",
    "PRAMEF4",
    "PRAMEF5",
    "PRAMEF6",
    "PRAMEF7",
    "PRAMEF8",
    "PRAMEF9",
    "PRAP1",
    "PRB1",
    "PRB2",
    "PRB3",
    "PRB4",
    "PRC1",
    "PRCC",
    "PRCD",
    "PRCP",
    "PRDM1",
    "PRDM10",
    "PRDM11",
    "PRDM12",
    "PRDM13",
    "PRDM14",
    "PRDM15",
    "PRDM16",
    "PRDM2",
    "PRDM4",
    "PRDM5",
    "PRDM6",
    "PRDM7",
    "PRDM8",
    "PRDM9",
    "PRDX1",
    "PRDX3",
    "PRDX4",
    "PRDX5",
    "PRDX6",
    "PREB",
    "PRELID1",
    "PRELID2",
    "PRELID3A",
    "PRELID3B",
    "PRELP",
    "PREP",
    "PREPL",
    "PREX1",
    "PREX2",
    "PRF1",
    "PRG1",
    "PRG2",
    "PRG3",
    "PRG4",
    "PRICKLE1",
    "PRICKLE2",
    "PRICKLE3",
    "PRICKLE4",
    "PRIM1",
    "PRIM2",
    "PRIMA1",
    "PRIMPOL",
    "PRKAA1",
    "PRKAA2",
    "PRKAB1",
    "PRKAB2",
    "PRKACA",
    "PRKACB",
    "PRKACG",
    "PRKAG1",
    "PRKAG2",
    "PRKAG3",
    "PRKAR1A",
    "PRKAR1B",
    "PRKAR2A",
    "PRKAR2B",
    "PRKCA",
    "PRKCB",
    "PRKCD",
    "PRKCDBP",
    "PRKCE",
    "PRKCG",
    "PRKCH",
    "PRKCI",
    "PRKCQ",
    "PRKCQ-AS1",
    "PRKCSH",
    "PRKCZ",
    "PRKD1",
    "PRKD2",
    "PRKD3",
    "PRKDC",
    "PRKG1",
    "PRKG2",
    "PRKRA",
    "PRKRIP1",
    "PRKX",
    "PRL",
    "PRLH",
    "PRLHR",
    "PRLR",
    "PRM1",
    "PRM2",
    "PRM3",
    "PRMT1",
    "PRMT2",
    "PRMT3",
    "PRMT5",
    "PRMT6",
    "PRMT7",
    "PRMT8",
    "PRMT9",
    "PRND",
    "PRNP",
    "PROB1",
    "PROC",
    "PROCA1",
    "PROCR",
    "PRODH",
    "PRODH2",
    "PROK1",
    "PROK2",
    "PROKR1",
    "PROKR2",
    "PROM1",
    "PROM2",
    "PROP1",
    "PROS1",
    "PROSC",
    "PROSER1",
    "PROSER2",
    "PROSER3",
    "PROX1",
    "PROX2",
    "PROZ",
    "PRPF18",
    "PRPF19",
    "PRPF3",
    "PRPF31",
    "PRPF38A",
    "PRPF38B",
    "PRPF39",
    "PRPF4",
    "PRPF40A",
    "PRPF40B",
    "PRPF4B",
    "PRPF6",
    "PRPF8",
    "PRPH",
    "PRPH2",
    "PRPS1",
    "PRPS1L1",
    "PRPS2",
    "PRPSAP1",
    "PRPSAP2",
    "PRR11",
    "PRR12",
    "PRR13",
    "PRR14",
    "PRR14L",
    "PRR15",
    "PRR15L",
    "PRR16",
    "PRR18",
    "PRR19",
    "PRR20A",
    "PRR20B",
    "PRR20C",
    "PRR20D",
    "PRR20E",
    "PRR21",
    "PRR23A",
    "PRR23B",
    "PRR23D1",
    "PRR25",
    "PRR27",
    "PRR3",
    "PRR30",
    "PRR32",
    "PRR34",
    "PRR35",
    "PRR4",
    "PRR5",
    "PRR5-ARHGAP8",
    "PRR5L",
    "PRR7",
    "PRRC1",
    "PRRC2A",
    "PRRC2B",
    "PRRC2C",
    "PRRG1",
    "PRRG2",
    "PRRG3",
    "PRRG4",
    "PRRT1",
    "PRRT2",
    "PRRT3",
    "PRRX1",
    "PRRX2",
    "PRSS1",
    "PRSS12",
    "PRSS16",
    "PRSS2",
    "PRSS21",
    "PRSS22",
    "PRSS23",
    "PRSS27",
    "PRSS3",
    "PRSS33",
    "PRSS35",
    "PRSS36",
    "PRSS37",
    "PRSS38",
    "PRSS3P2",
    "PRSS42",
    "PRSS45",
    "PRSS48",
    "PRSS50",
    "PRSS53",
    "PRSS54",
    "PRSS55",
    "PRSS56",
    "PRSS57",
    "PRSS58",
    "PRSS8",
    "PRTFDC1",
    "PRTG",
    "PRTN3",
    "PRUNE1",
    "PRUNE2",
    "PRX",
    "PRY",
    "PRY2",
    "PSAP",
    "PSAPL1",
    "PSAT1",
    "PSCA",
    "PSD",
    "PSD2",
    "PSD3",
    "PSD4",
    "PSEN1",
    "PSEN2",
    "PSENEN",
    "PSG1",
    "PSG10P",
    "PSG11",
    "PSG2",
    "PSG3",
    "PSG4",
    "PSG5",
    "PSG6",
    "PSG7",
    "PSG8",
    "PSG9",
    "PSIP1",
    "PSKH1",
    "PSKH2",
    "PSMA1",
    "PSMA2",
    "PSMA3",
    "PSMA4",
    "PSMA5",
    "PSMA6",
    "PSMA8",
    "PSMB1",
    "PSMB10",
    "PSMB11",
    "PSMB2",
    "PSMB3",
    "PSMB4",
    "PSMB5",
    "PSMB6",
    "PSMB7",
    "PSMB8",
    "PSMB9",
    "PSMC1",
    "PSMC2",
    "PSMC3",
    "PSMC3IP",
    "PSMC4",
    "PSMC5",
    "PSMC6",
    "PSMD1",
    "PSMD10",
    "PSMD11",
    "PSMD12",
    "PSMD13",
    "PSMD14",
    "PSMD2",
    "PSMD3",
    "PSMD4",
    "PSMD5",
    "PSMD5-AS1",
    "PSMD6",
    "PSMD6-AS2",
    "PSMD7",
    "PSMD8",
    "PSMD9",
    "PSME1",
    "PSME2",
    "PSME3",
    "PSME4",
    "PSMF1",
    "PSMG1",
    "PSMG2",
    "PSMG3",
    "PSMG3-AS1",
    "PSMG4",
    "PSORS1C1",
    "PSORS1C2",
    "PSORS1C3",
    "PSPC1",
    "PSPH",
    "PSPN",
    "PSRC1",
    "PSTK",
    "PSTPIP1",
    "PSTPIP2",
    "PTAFR",
    "PTAR1",
    "PTBP1",
    "PTBP2",
    "PTBP3",
    "PTCD1",
    "PTCD2",
    "PTCD3",
    "PTCH1",
    "PTCH2",
    "PTCHD1",
    "PTCHD3",
    "PTCHD4",
    "PTCRA",
    "PTDSS1",
    "PTDSS2",
    "PTEN",
    "PTENP1",
    "PTER",
    "PTF1A",
    "PTGDR",
    "PTGDR2",
    "PTGDS",
    "PTGER1",
    "PTGER2",
    "PTGER3",
    "PTGER4",
    "PTGES",
    "PTGES2",
    "PTGES3",
    "PTGES3L-AARSD1",
    "PTGFR",
    "PTGFRN",
    "PTGIR",
    "PTGIS",
    "PTGR1",
    "PTGR2",
    "PTGS1",
    "PTGS2",
    "PTH",
    "PTH1R",
    "PTH2",
    "PTH2R",
    "PTHLH",
    "PTK2",
    "PTK2B",
    "PTK6",
    "PTK7",
    "PTMA",
    "PTMS",
    "PTN",
    "PTOV1",
    "PTOV1-AS1",
    "PTP4A1",
    "PTP4A2",
    "PTP4A3",
    "PTPA",
    "PTPDC1",
    "PTPMT1",
    "PTPN1",
    "PTPN11",
    "PTPN12",
    "PTPN13",
    "PTPN14",
    "PTPN18",
    "PTPN2",
    "PTPN20",
    "PTPN21",
    "PTPN22",
    "PTPN23",
    "PTPN3",
    "PTPN4",
    "PTPN5",
    "PTPN6",
    "PTPN7",
    "PTPN9",
    "PTPRA",
    "PTPRB",
    "PTPRC",
    "PTPRCAP",
    "PTPRD",
    "PTPRE",
    "PTPRF",
    "PTPRG",
    "PTPRH",
    "PTPRJ",
    "PTPRK",
    "PTPRM",
    "PTPRN",
    "PTPRN2",
    "PTPRO",
    "PTPRQ",
    "PTPRR",
    "PTPRS",
    "PTPRT",
    "PTPRU",
    "PTPRVP",
    "PTPRZ1",
    "PTRF",
    "PTRH1",
    "PTRH2",
    "PTRHD1",
    "PTS",
    "PTTG1",
    "PTTG1IP",
    "PTTG2",
    "PTTG3P",
    "PTX3",
    "PTX4",
    "PUDP",
    "PUF60",
    "PUM1",
    "PUM2",
    "PUM3",
    "PURA",
    "PURB",
    "PURG",
    "PUS1",
    "PUS10",
    "PUS3",
    "PUS7",
    "PUS7L",
    "PUSL1",
    "PVALB",
    "PVR",
    "PVRIG",
    "PVT1",
    "PWAR1",
    "PWAR4",
    "PWAR5",
    "PWP1",
    "PWP2",
    "PWRN1",
    "PWRN2",
    "PWWP2A",
    "PWWP2B",
    "PXDN",
    "PXDNL",
    "PXK",
    "PXMP2",
    "PXMP4",
    "PXN",
    "PXT1",
    "PXYLP1",
    "PYCARD",
    "PYCR1",
    "PYCR2",
    "PYCRL",
    "PYDC1",
    "PYDC2",
    "PYGB",
    "PYGL",
    "PYGM",
    "PYGO1",
    "PYGO2",
    "PYHIN1",
    "PYM1",
    "PYROXD1",
    "PYROXD2",
    "PYY",
    "PYY2",
    "PZP",
    "QARS",
    "QDPR",
    "QKI",
    "QPCT",
    "QPCTL",
    "QPRT",
    "QRFP",
    "QRFPR",
    "QRICH1",
    "QRICH2",
    "QRSL1",
    "QSER1",
    "QSOX1",
    "QSOX2",
    "QTRT1",
    "QTRT2",
    "R3HCC1",
    "R3HCC1L",
    "R3HDM1",
    "R3HDM2",
    "R3HDM4",
    "R3HDML",
    "RAB10",
    "RAB11A",
    "RAB11B",
    "RAB11FIP1",
    "RAB11FIP2",
    "RAB11FIP3",
    "RAB11FIP4",
    "RAB11FIP5",
    "RAB12",
    "RAB13",
    "RAB14",
    "RAB15",
    "RAB17",
    "RAB18",
    "RAB19",
    "RAB1A",
    "RAB1B",
    "RAB20",
    "RAB21",
    "RAB22A",
    "RAB23",
    "RAB24",
    "RAB25",
    "RAB26",
    "RAB27A",
    "RAB27B",
    "RAB28",
    "RAB29",
    "RAB2A",
    "RAB2B",
    "RAB30",
    "RAB31",
    "RAB32",
    "RAB33A",
    "RAB33B",
    "RAB34",
    "RAB35",
    "RAB36",
    "RAB37",
    "RAB38",
    "RAB39A",
    "RAB39B",
    "RAB3A",
    "RAB3B",
    "RAB3C",
    "RAB3D",
    "RAB3GAP1",
    "RAB3GAP2",
    "RAB3IL1",
    "RAB3IP",
    "RAB40A",
    "RAB40AL",
    "RAB40B",
    "RAB40C",
    "RAB41",
    "RAB42",
    "RAB43",
    "RAB4A",
    "RAB4B",
    "RAB5A",
    "RAB5B",
    "RAB5C",
    "RAB6A",
    "RAB6B",
    "RAB6C",
    "RAB6C-AS1",
    "RAB7A",
    "RAB7B",
    "RAB8A",
    "RAB8B",
    "RAB9A",
    "RAB9B",
    "RAB9BP1",
    "RABAC1",
    "RABEP1",
    "RABEP2",
    "RABEPK",
    "RABGAP1",
    "RABGAP1L",
    "RABGEF1",
    "RABGGTA",
    "RABGGTB",
    "RABIF",
    "RABL2A",
    "RABL2B",
    "RABL3",
    "RABL6",
    "RAC1",
    "RAC2",
    "RAC3",
    "RACGAP1",
    "RACK1",
    "RAD17",
    "RAD18",
    "RAD21",
    "RAD21-AS1",
    "RAD21L1",
    "RAD23A",
    "RAD23B",
    "RAD50",
    "RAD51",
    "RAD51AP1",
    "RAD51AP2",
    "RAD51B",
    "RAD51C",
    "RAD51D",
    "RAD52",
    "RAD54B",
    "RAD54L",
    "RAD54L2",
    "RAD9A",
    "RAD9B",
    "RADIL",
    "RAE1",
    "RAET1E",
    "RAET1G",
    "RAET1K",
    "RAET1L",
    "RAF1",
    "RAG1",
    "RAG2",
    "RAI1",
    "RAI14",
    "RAI2",
    "RALA",
    "RALB",
    "RALBP1",
    "RALGAPA1",
    "RALGAPA2",
    "RALGAPB",
    "RALGDS",
    "RALGPS1",
    "RALGPS2",
    "RALY",
    "RALYL",
    "RAMP1",
    "RAMP2",
    "RAMP2-AS1",
    "RAMP3",
    "RAN",
    "RANBP1",
    "RANBP10",
    "RANBP17",
    "RANBP2",
    "RANBP3",
    "RANBP3L",
    "RANBP6",
    "RANBP9",
    "RANGAP1",
    "RANGRF",
    "RAP1A",
    "RAP1B",
    "RAP1GAP",
    "RAP1GAP2",
    "RAP1GDS1",
    "RAP2A",
    "RAP2B",
    "RAP2C",
    "RAP2C-AS1",
    "RAPGEF1",
    "RAPGEF2",
    "RAPGEF3",
    "RAPGEF4",
    "RAPGEF5",
    "RAPGEF6",
    "RAPGEFL1",
    "RAPH1",
    "RAPSN",
    "RARA",
    "RARB",
    "RARG",
    "RARRES1",
    "RARRES2",
    "RARRES3",
    "RARS",
    "RARS2",
    "RASA1",
    "RASA2",
    "RASA3",
    "RASA4",
    "RASA4CP",
    "RASAL1",
    "RASAL2",
    "RASAL3",
    "RASD1",
    "RASD2",
    "RASEF",
    "RASGEF1A",
    "RASGEF1B",
    "RASGEF1C",
    "RASGRF1",
    "RASGRF2",
    "RASGRP1",
    "RASGRP2",
    "RASGRP3",
    "RASGRP4",
    "RASIP1",
    "RASL10B",
    "RASL11A",
    "RASL11B",
    "RASL12",
    "RASSF1",
    "RASSF10",
    "RASSF2",
    "RASSF3",
    "RASSF4",
    "RASSF5",
    "RASSF6",
    "RASSF7",
    "RASSF8",
    "RASSF9",
    "RAVER1",
    "RAVER2",
    "RAX",
    "RAX2",
    "RB1",
    "RB1CC1",
    "RBAK",
    "RBBP4",
    "RBBP5",
    "RBBP6",
    "RBBP7",
    "RBBP8",
    "RBBP8NL",
    "RBBP9",
    "RBCK1",
    "RBFA",
    "RBFOX1",
    "RBFOX2",
    "RBFOX3",
    "RBKS",
    "RBL1",
    "RBL2",
    "RBM10",
    "RBM11",
    "RBM12",
    "RBM12B",
    "RBM14",
    "RBM15",
    "RBM15B",
    "RBM17",
    "RBM18",
    "RBM19",
    "RBM20",
    "RBM22",
    "RBM23",
    "RBM24",
    "RBM25",
    "RBM26",
    "RBM27",
    "RBM28",
    "RBM3",
    "RBM33",
    "RBM34",
    "RBM38",
    "RBM39",
    "RBM4",
    "RBM41",
    "RBM42",
    "RBM43",
    "RBM44",
    "RBM45",
    "RBM46",
    "RBM47",
    "RBM48",
    "RBM4B",
    "RBM5",
    "RBM6",
    "RBM7",
    "RBM8A",
    "RBMS1",
    "RBMS2",
    "RBMS3",
    "RBMX",
    "RBMX2",
    "RBMXL1",
    "RBMXL2",
    "RBMXL3",
    "RBMY1A1",
    "RBMY1A3P",
    "RBMY1B",
    "RBMY1D",
    "RBMY1E",
    "RBMY1F",
    "RBMY1J",
    "RBMY2EP",
    "RBMY2FP",
    "RBMY3AP",
    "RBP1",
    "RBP2",
    "RBP3",
    "RBP4",
    "RBP5",
    "RBP7",
    "RBPJ",
    "RBPJL",
    "RBPMS",
    "RBPMS2",
    "RBSN",
    "RBX1",
    "RC3H1",
    "RC3H2",
    "RCAN1",
    "RCAN2",
    "RCAN3",
    "RCBTB1",
    "RCBTB2",
    "RCC1",
    "RCC1L",
    "RCC2",
    "RCCD1",
    "RCE1",
    "RCHY1",
    "RCL1",
    "RCN1",
    "RCN2",
    "RCN3",
    "RCOR1",
    "RCOR2",
    "RCOR3",
    "RCSD1",
    "RCVRN",
    "RD3",
    "RDH10",
    "RDH11",
    "RDH12",
    "RDH13",
    "RDH14",
    "RDH16",
    "RDH5",
    "RDH8",
    "RDM1",
    "RDX",
    "REC114",
    "REC8",
    "RECK",
    "RECQL",
    "RECQL4",
    "RECQL5",
    "REEP1",
    "REEP2",
    "REEP3",
    "REEP4",
    "REEP5",
    "REEP6",
    "REG1A",
    "REG1B",
    "REG1CP",
    "REG3A",
    "REG3G",
    "REG4",
    "REL",
    "RELA",
    "RELB",
    "RELL1",
    "RELL2",
    "RELN",
    "RELT",
    "REM1",
    "REM2",
    "REN",
    "RENBP",
    "REP15",
    "REPIN1",
    "REPS1",
    "REPS2",
    "RER1",
    "RERE",
    "RERG",
    "RERG-AS1",
    "RERGL",
    "RESP18",
    "REST",
    "RET",
    "RETN",
    "RETNLB",
    "RETSAT",
    "REV1",
    "REV3L",
    "REXO1",
    "REXO1L2P",
    "REXO2",
    "REXO4",
    "RFC1",
    "RFC2",
    "RFC3",
    "RFC4",
    "RFC5",
    "RFESD",
    "RFFL",
    "RFK",
    "RFNG",
    "RFPL1",
    "RFPL1S",
    "RFPL2",
    "RFPL3",
    "RFPL3S",
    "RFPL4A",
    "RFPL4B",
    "RFT1",
    "RFTN1",
    "RFTN2",
    "RFWD2",
    "RFWD3",
    "RFX1",
    "RFX2",
    "RFX3",
    "RFX4",
    "RFX5",
    "RFX6",
    "RFX7",
    "RFXANK",
    "RFXAP",
    "RGAG1",
    "RGAG4",
    "RGCC",
    "RGL1",
    "RGL2",
    "RGL3",
    "RGL4",
    "RGMA",
    "RGMB",
    "RGN",
    "RGP1",
    "RGPD1",
    "RGPD2",
    "RGPD3",
    "RGPD4-AS1",
    "RGPD5",
    "RGPD6",
    "RGPD8",
    "RGR",
    "RGS1",
    "RGS10",
    "RGS11",
    "RGS12",
    "RGS13",
    "RGS14",
    "RGS16",
    "RGS17",
    "RGS18",
    "RGS19",
    "RGS2",
    "RGS20",
    "RGS21",
    "RGS22",
    "RGS3",
    "RGS4",
    "RGS5",
    "RGS6",
    "RGS7",
    "RGS7BP",
    "RGS8",
    "RGS9",
    "RGS9BP",
    "RHAG",
    "RHBDD1",
    "RHBDD2",
    "RHBDD3",
    "RHBDF1",
    "RHBDF2",
    "RHBDL2",
    "RHBDL3",
    "RHBG",
    "RHCE",
    "RHCG",
    "RHD",
    "RHEB",
    "RHEBL1",
    "RHNO1",
    "RHO",
    "RHOA",
    "RHOB",
    "RHOBTB1",
    "RHOBTB2",
    "RHOBTB3",
    "RHOC",
    "RHOD",
    "RHOF",
    "RHOG",
    "RHOH",
    "RHOJ",
    "RHOQ",
    "RHOT1",
    "RHOT2",
    "RHOU",
    "RHOV",
    "RHOXF1",
    "RHOXF2",
    "RHOXF2B",
    "RHPN1",
    "RHPN2",
    "RIBC1",
    "RIBC2",
    "RIC1",
    "RIC3",
    "RIC8A",
    "RIC8B",
    "RICTOR",
    "RIDA",
    "RIF1",
    "RIIAD1",
    "RILP",
    "RILPL1",
    "RILPL2",
    "RIMBP2",
    "RIMBP3",
    "RIMBP3B",
    "RIMBP3C",
    "RIMKLA",
    "RIMKLB",
    "RIMS1",
    "RIMS2",
    "RIMS3",
    "RIMS4",
    "RIN1",
    "RIN2",
    "RIN3",
    "RING1",
    "RINL",
    "RINT1",
    "RIOK1",
    "RIOK2",
    "RIOK3",
    "RIPK1",
    "RIPK2",
    "RIPK3",
    "RIPK4",
    "RIPPLY1",
    "RIPPLY2",
    "RIPPLY3",
    "RIT1",
    "RIT2",
    "RITA1",
    "RLBP1",
    "RLF",
    "RLIM",
    "RLN1",
    "RLN2",
    "RLN3",
    "RMDN1",
    "RMDN2",
    "RMDN3",
    "RMI1",
    "RMI2",
    "RMND1",
    "RMND5A",
    "RMND5B",
    "RMRP",
    "RMST",
    "RN7SK",
    "RN7SL1",
    "RNA18S5",
    "RNA28S5",
    "RNA5S9",
    "RNASE1",
    "RNASE10",
    "RNASE11",
    "RNASE12",
    "RNASE13",
    "RNASE2",
    "RNASE3",
    "RNASE4",
    "RNASE6",
    "RNASE7",
    "RNASE8",
    "RNASE9",
    "RNASEH1",
    "RNASEH2A",
    "RNASEH2B",
    "RNASEH2C",
    "RNASEK",
    "RNASEL",
    "RNASET2",
    "RND1",
    "RND2",
    "RND3",
    "RNF10",
    "RNF103",
    "RNF11",
    "RNF111",
    "RNF112",
    "RNF113A",
    "RNF113B",
    "RNF114",
    "RNF115",
    "RNF121",
    "RNF122",
    "RNF123",
    "RNF125",
    "RNF126",
    "RNF126P1",
    "RNF128",
    "RNF13",
    "RNF130",
    "RNF133",
    "RNF135",
    "RNF138",
    "RNF138P1",
    "RNF139",
    "RNF14",
    "RNF141",
    "RNF144A",
    "RNF144B",
    "RNF145",
    "RNF146",
    "RNF148",
    "RNF149",
    "RNF150",
    "RNF151",
    "RNF152",
    "RNF157",
    "RNF165",
    "RNF166",
    "RNF167",
    "RNF168",
    "RNF169",
    "RNF17",
    "RNF170",
    "RNF175",
    "RNF180",
    "RNF181",
    "RNF182",
    "RNF183",
    "RNF185",
    "RNF186",
    "RNF187",
    "RNF19A",
    "RNF19B",
    "RNF2",
    "RNF20",
    "RNF207",
    "RNF208",
    "RNF212",
    "RNF213",
    "RNF214",
    "RNF215",
    "RNF216",
    "RNF216P1",
    "RNF217",
    "RNF219",
    "RNF220",
    "RNF222",
    "RNF225",
    "RNF24",
    "RNF25",
    "RNF26",
    "RNF31",
    "RNF32",
    "RNF34",
    "RNF38",
    "RNF39",
    "RNF4",
    "RNF40",
    "RNF41",
    "RNF43",
    "RNF44",
    "RNF5",
    "RNF5P1",
    "RNF6",
    "RNF7",
    "RNF8",
    "RNFT1",
    "RNFT2",
    "RNGTT",
    "RNH1",
    "RNLS",
    "RNMT",
    "RNPC3",
    "RNPEP",
    "RNPEPL1",
    "RNPS1",
    "RNU1-1",
    "RNU1-3",
    "RNU105B",
    "RNU105C",
    "RNU11",
    "RNU2-1",
    "RNU4-1",
    "RNU4-2",
    "RNU4ATAC",
    "RNU5A-1",
    "RNU5D-1",
    "RNU6-1",
    "RNU6ATAC",
    "RNVU1-18",
    "RNVU1-7",
    "RNY1",
    "RNY3",
    "RNY4",
    "RNY5",
    "ROBO1",
    "ROBO2",
    "ROBO3",
    "ROBO4",
    "ROCK1",
    "ROCK1P1",
    "ROCK2",
    "ROGDI",
    "ROM1",
    "ROMO1",
    "ROPN1",
    "ROPN1B",
    "ROPN1L",
    "ROR1",
    "ROR2",
    "RORA",
    "RORB",
    "RORC",
    "ROS1",
    "RP1",
    "RP1L1",
    "RP2",
    "RP9",
    "RP9P",
    "RPA1",
    "RPA2",
    "RPA3",
    "RPA4",
    "RPAIN",
    "RPAP1",
    "RPAP2",
    "RPAP3",
    "RPE",
    "RPE65",
    "RPEL1",
    "RPF1",
    "RPF2",
    "RPGR",
    "RPGRIP1",
    "RPGRIP1L",
    "RPH3A",
    "RPH3AL",
    "RPIA",
    "RPL10",
    "RPL10A",
    "RPL10L",
    "RPL11",
    "RPL12",
    "RPL13",
    "RPL13A",
    "RPL13AP17",
    "RPL13AP20",
    "RPL13AP3",
    "RPL13AP5",
    "RPL13AP6",
    "RPL13P5",
    "RPL14",
    "RPL15",
    "RPL17",
    "RPL18",
    "RPL18A",
    "RPL19",
    "RPL19P12",
    "RPL21",
    "RPL21P28",
    "RPL22",
    "RPL22L1",
    "RPL23",
    "RPL23A",
    "RPL23AP32",
    "RPL23AP53",
    "RPL23AP64",
    "RPL23AP7",
    "RPL23AP87",
    "RPL24",
    "RPL26",
    "RPL26L1",
    "RPL27",
    "RPL27A",
    "RPL28",
    "RPL29",
    "RPL29P2",
    "RPL3",
    "RPL30",
    "RPL31",
    "RPL31P11",
    "RPL32",
    "RPL32P3",
    "RPL34",
    "RPL35",
    "RPL35A",
    "RPL36",
    "RPL36A",
    "RPL36AL",
    "RPL37",
    "RPL37A",
    "RPL38",
    "RPL39",
    "RPL39L",
    "RPL3L",
    "RPL4",
    "RPL41",
    "RPL5",
    "RPL6",
    "RPL7",
    "RPL7A",
    "RPL7L1",
    "RPL8",
    "RPL9",
    "RPLP0",
    "RPLP0P2",
    "RPLP1",
    "RPLP2",
    "RPN1",
    "RPN2",
    "RPP14",
    "RPP21",
    "RPP25",
    "RPP25L",
    "RPP30",
    "RPP38",
    "RPP40",
    "RPPH1",
    "RPRD1A",
    "RPRD1B",
    "RPRD2",
    "RPRM",
    "RPRML",
    "RPS10",
    "RPS10P7",
    "RPS11",
    "RPS12",
    "RPS13",
    "RPS14",
    "RPS15",
    "RPS15A",
    "RPS16",
    "RPS17",
    "RPS18",
    "RPS19",
    "RPS19BP1",
    "RPS2",
    "RPS20",
    "RPS21",
    "RPS23",
    "RPS24",
    "RPS25",
    "RPS26",
    "RPS26P11",
    "RPS27",
    "RPS27A",
    "RPS27L",
    "RPS28",
    "RPS29",
    "RPS3",
    "RPS3A",
    "RPS4X",
    "RPS4Y1",
    "RPS4Y2",
    "RPS5",
    "RPS6",
    "RPS6KA1",
    "RPS6KA2",
    "RPS6KA3",
    "RPS6KA4",
    "RPS6KA5",
    "RPS6KA6",
    "RPS6KB1",
    "RPS6KB2",
    "RPS6KC1",
    "RPS6KL1",
    "RPS7",
    "RPS8",
    "RPS9",
    "RPSA",
    "RPSAP58",
    "RPSAP9",
    "RPTN",
    "RPTOR",
    "RPUSD1",
    "RPUSD2",
    "RPUSD3",
    "RPUSD4",
    "RRAD",
    "RRAGA",
    "RRAGB",
    "RRAGC",
    "RRAGD",
    "RRAS",
    "RRAS2",
    "RRBP1",
    "RREB1",
    "RRH",
    "RRM1",
    "RRM2",
    "RRM2B",
    "RRN3",
    "RRN3P1",
    "RRN3P2",
    "RRN3P3",
    "RRNAD1",
    "RRP1",
    "RRP12",
    "RRP15",
    "RRP1B",
    "RRP36",
    "RRP7A",
    "RRP7BP",
    "RRP8",
    "RRP9",
    "RRS1",
    "RS1",
    "RSAD1",
    "RSAD2",
    "RSBN1",
    "RSBN1L",
    "RSC1A1",
    "RSF1",
    "RSG1",
    "RSL1D1",
    "RSL24D1",
    "RSPH1",
    "RSPH10B",
    "RSPH10B2",
    "RSPH14",
    "RSPH3",
    "RSPH4A",
    "RSPH6A",
    "RSPH9",
    "RSPO1",
    "RSPO2",
    "RSPO3",
    "RSPO4",
    "RSPRY1",
    "RSRC1",
    "RSRC2",
    "RSRP1",
    "RSU1",
    "RSU1P2",
    "RTBDN",
    "RTCA",
    "RTCB",
    "RTEL1",
    "RTF1",
    "RTFDC1",
    "RTKN",
    "RTKN2",
    "RTN1",
    "RTN2",
    "RTN3",
    "RTN4",
    "RTN4IP1",
    "RTN4R",
    "RTN4RL1",
    "RTN4RL2",
    "RTP1",
    "RTP2",
    "RTP3",
    "RTP4",
    "RTP5",
    "RTTN",
    "RUBCN",
    "RUFY1",
    "RUFY2",
    "RUFY3",
    "RUFY4",
    "RUNDC1",
    "RUNDC3A",
    "RUNDC3B",
    "RUNX1",
    "RUNX1-IT1",
    "RUNX1T1",
    "RUNX2",
    "RUNX3",
    "RUSC1",
    "RUSC1-AS1",
    "RUSC2",
    "RUVBL1",
    "RUVBL2",
    "RWDD1",
    "RWDD2A",
    "RWDD2B",
    "RWDD3",
    "RWDD4",
    "RXFP1",
    "RXFP2",
    "RXFP3",
    "RXFP4",
    "RXRA",
    "RXRB",
    "RXRG",
    "RYBP",
    "RYK",
    "RYR1",
    "RYR2",
    "RYR3",
    "S100A1",
    "S100A10",
    "S100A11",
    "S100A12",
    "S100A13",
    "S100A14",
    "S100A16",
    "S100A2",
    "S100A3",
    "S100A4",
    "S100A5",
    "S100A6",
    "S100A7",
    "S100A7A",
    "S100A7L2",
    "S100A8",
    "S100A9",
    "S100B",
    "S100G",
    "S100P",
    "S100PBP",
    "S100Z",
    "S1PR1",
    "S1PR2",
    "S1PR3",
    "S1PR4",
    "S1PR5",
    "SAA1",
    "SAA2",
    "SAA4",
    "SAAL1",
    "SAC3D1",
    "SACM1L",
    "SACS",
    "SAE1",
    "SAFB",
    "SAFB2",
    "SAG",
    "SAGE1",
    "SALL1",
    "SALL2",
    "SALL3",
    "SALL4",
    "SAMD1",
    "SAMD10",
    "SAMD11",
    "SAMD12",
    "SAMD13",
    "SAMD14",
    "SAMD15",
    "SAMD3",
    "SAMD4A",
    "SAMD4B",
    "SAMD5",
    "SAMD7",
    "SAMD8",
    "SAMD9",
    "SAMD9L",
    "SAMHD1",
    "SAMM50",
    "SAMSN1",
    "SAP130",
    "SAP18",
    "SAP30",
    "SAP30BP",
    "SAP30L",
    "SAPCD1",
    "SAPCD2",
    "SAR1A",
    "SAR1B",
    "SARAF",
    "SARDH",
    "SARM1",
    "SARNP",
    "SARS",
    "SARS2",
    "SART1",
    "SART3",
    "SASH1",
    "SASH3",
    "SASS6",
    "SAT1",
    "SAT2",
    "SATB1",
    "SATB2",
    "SATB2-AS1",
    "SATL1",
    "SAV1",
    "SAXO1",
    "SAXO2",
    "SAYSD1",
    "SBDS",
    "SBDSP1",
    "SBF1",
    "SBF1P1",
    "SBF2",
    "SBF2-AS1",
    "SBK1",
    "SBK2",
    "SBNO1",
    "SBNO2",
    "SBSN",
    "SBSPON",
    "SC5D",
    "SCAF1",
    "SCAF11",
    "SCAF4",
    "SCAF8",
    "SCAI",
    "SCAMP1",
    "SCAMP2",
    "SCAMP3",
    "SCAMP4",
    "SCAMP5",
    "SCAND1",
    "SCAND2P",
    "SCAP",
    "SCAPER",
    "SCARA3",
    "SCARA5",
    "SCARB1",
    "SCARB2",
    "SCARF1",
    "SCARF2",
    "SCARNA1",
    "SCARNA10",
    "SCARNA11",
    "SCARNA12",
    "SCARNA13",
    "SCARNA14",
    "SCARNA15",
    "SCARNA16",
    "SCARNA17",
    "SCARNA18",
    "SCARNA2",
    "SCARNA20",
    "SCARNA21",
    "SCARNA22",
    "SCARNA23",
    "SCARNA27",
    "SCARNA3",
    "SCARNA4",
    "SCARNA5",
    "SCARNA6",
    "SCARNA7",
    "SCARNA8",
    "SCARNA9",
    "SCARNA9L",
    "SCART1",
    "SCCPDH",
    "SCD",
    "SCD5",
    "SCEL",
    "SCFD1",
    "SCFD2",
    "SCG2",
    "SCG3",
    "SCG5",
    "SCGB1A1",
    "SCGB1B2P",
    "SCGB1C1",
    "SCGB1C2",
    "SCGB1D1",
    "SCGB1D2",
    "SCGB1D4",
    "SCGB2A1",
    "SCGB2A2",
    "SCGB2B2",
    "SCGB3A1",
    "SCGB3A2",
    "SCGN",
    "SCHIP1",
    "SCIMP",
    "SCIN",
    "SCLT1",
    "SCLY",
    "SCMH1",
    "SCML1",
    "SCML2",
    "SCML4",
    "SCN10A",
    "SCN11A",
    "SCN1A",
    "SCN1B",
    "SCN2A",
    "SCN2B",
    "SCN3A",
    "SCN3B",
    "SCN4A",
    "SCN4B",
    "SCN5A",
    "SCN7A",
    "SCN8A",
    "SCN9A",
    "SCNM1",
    "SCNN1A",
    "SCNN1B",
    "SCNN1G",
    "SCO1",
    "SCO2",
    "SCOC",
    "SCP2",
    "SCP2D1",
    "SCPEP1",
    "SCRG1",
    "SCRIB",
    "SCRN1",
    "SCRN2",
    "SCRN3",
    "SCRT1",
    "SCRT2",
    "SCT",
    "SCTR",
    "SCUBE1",
    "SCUBE2",
    "SCUBE3",
    "SCX",
    "SCYL1",
    "SCYL2",
    "SCYL3",
    "SDAD1",
    "SDC1",
    "SDC2",
    "SDC3",
    "SDC4",
    "SDC4P",
    "SDCBP",
    "SDCBP2",
    "SDCCAG3",
    "SDCCAG8",
    "SDE2",
    "SDF2",
    "SDF2L1",
    "SDF4",
    "SDHA",
    "SDHAF1",
    "SDHAF2",
    "SDHAF3",
    "SDHAF4",
    "SDHAP1",
    "SDHAP2",
    "SDHAP3",
    "SDHB",
    "SDHC",
    "SDHD",
    "SDIM1",
    "SDK1",
    "SDPR",
    "SDR16C5",
    "SDR39U1",
    "SDR42E1",
    "SDR9C7",
    "SDS",
    "SDSL",
    "SEBOX",
    "SEC11A",
    "SEC11C",
    "SEC13",
    "SEC14L1",
    "SEC14L1P1",
    "SEC14L2",
    "SEC14L3",
    "SEC14L4",
    "SEC14L5",
    "SEC16A",
    "SEC16B",
    "SEC1P",
    "SEC22A",
    "SEC22B",
    "SEC22C",
    "SEC23A",
    "SEC23B",
    "SEC23IP",
    "SEC24A",
    "SEC24B",
    "SEC24C",
    "SEC24D",
    "SEC31B",
    "SEC61A1",
    "SEC61A2",
    "SEC61B",
    "SEC61G",
    "SEC62",
    "SEC63",
    "SECISBP2",
    "SECISBP2L",
    "SECTM1",
    "SEH1L",
    "SEL1L",
    "SEL1L3",
    "SELE",
    "SELENBP1",
    "SELK",
    "SELL",
    "SELM",
    "SELO",
    "SELP",
    "SELPLG",
    "SELT",
    "SELV",
    "SEMA3A",
    "SEMA3B",
    "SEMA3C",
    "SEMA3D",
    "SEMA3E",
    "SEMA3F",
    "SEMA3G",
    "SEMA4A",
    "SEMA4B",
    "SEMA4C",
    "SEMA4D",
    "SEMA4F",
    "SEMA4G",
    "SEMA5A",
    "SEMA5B",
    "SEMA6A",
    "SEMA6B",
    "SEMA6C",
    "SEMA6D",
    "SEMA7A",
    "SEMG1",
    "SEMG2",
    "SENP2",
    "SENP3",
    "SENP5",
    "SENP6",
    "SENP7",
    "SENP8",
    "SEP15",
    "SEPHS1",
    "SEPHS2",
    "SEPN1",
    "SEPP1",
    "SEPSECS",
    "SEPT1",
    "SEPT10",
    "SEPT11",
    "SEPT12",
    "SEPT14",
    "SEPT2",
    "SEPT3",
    "SEPT4",
    "SEPT5",
    "SEPT6",
    "SEPT7",
    "SEPT7P2",
    "SEPT8",
    "SEPT9",
    "SEPW1",
    "SERAC1",
    "SERBP1",
    "SERF1A",
    "SERF1B",
    "SERF2",
    "SERGEF",
    "SERHL2",
    "SERINC1",
    "SERINC2",
    "SERINC3",
    "SERINC4",
    "SERINC5",
    "SERP1",
    "SERP2",
    "SERPINA1",
    "SERPINA10",
    "SERPINA11",
    "SERPINA12",
    "SERPINA13P",
    "SERPINA3",
    "SERPINA4",
    "SERPINA5",
    "SERPINA6",
    "SERPINA7",
    "SERPINA9",
    "SERPINB1",
    "SERPINB10",
    "SERPINB11",
    "SERPINB12",
    "SERPINB13",
    "SERPINB2",
    "SERPINB3",
    "SERPINB4",
    "SERPINB5",
    "SERPINB6",
    "SERPINB7",
    "SERPINB8",
    "SERPINB9",
    "SERPINC1",
    "SERPIND1",
    "SERPINE1",
    "SERPINE2",
    "SERPINE3",
    "SERPINF1",
    "SERPINF2",
    "SERPING1",
    "SERPINH1",
    "SERPINI1",
    "SERPINI2",
    "SERTAD1",
    "SERTAD2",
    "SERTAD3",
    "SERTAD4",
    "SERTAD4-AS1",
    "SERTM1",
    "SESN1",
    "SESN2",
    "SESN3",
    "SESTD1",
    "SET",
    "SETBP1",
    "SETD1A",
    "SETD1B",
    "SETD2",
    "SETD3",
    "SETD4",
    "SETD6",
    "SETD7",
    "SETD9",
    "SETDB1",
    "SETDB2",
    "SETMAR",
    "SETX",
    "SEZ6",
    "SEZ6L",
    "SEZ6L2",
    "SF1",
    "SF3A1",
    "SF3A2",
    "SF3A3",
    "SF3B1",
    "SF3B2",
    "SF3B3",
    "SF3B4",
    "SF3B5",
    "SF3B6",
    "SFI1",
    "SFMBT1",
    "SFMBT2",
    "SFN",
    "SFPQ",
    "SFR1",
    "SFRP1",
    "SFRP2",
    "SFRP4",
    "SFRP5",
    "SFSWAP",
    "SFT2D1",
    "SFT2D2",
    "SFT2D3",
    "SFTA1P",
    "SFTA2",
    "SFTA3",
    "SFTPA1",
    "SFTPB",
    "SFTPC",
    "SFTPD",
    "SFXN1",
    "SFXN2",
    "SFXN3",
    "SFXN4",
    "SFXN5",
    "SGCA",
    "SGCB",
    "SGCD",
    "SGCE",
    "SGCG",
    "SGCZ",
    "SGF29",
    "SGIP1",
    "SGK1",
    "SGK2",
    "SGK223",
    "SGK3",
    "SGMS1",
    "SGMS2",
    "SGO1",
    "SGO2",
    "SGPL1",
    "SGPP1",
    "SGPP2",
    "SGSH",
    "SGSM1",
    "SGSM2",
    "SGSM3",
    "SGTA",
    "SGTB",
    "SH2B1",
    "SH2B2",
    "SH2B3",
    "SH2D1A",
    "SH2D1B",
    "SH2D2A",
    "SH2D3A",
    "SH2D3C",
    "SH2D4A",
    "SH2D4B",
    "SH2D5",
    "SH2D6",
    "SH2D7",
    "SH3BGR",
    "SH3BGRL",
    "SH3BGRL2",
    "SH3BGRL3",
    "SH3BP1",
    "SH3BP2",
    "SH3BP4",
    "SH3BP5",
    "SH3BP5L",
    "SH3D19",
    "SH3D21",
    "SH3GL1",
    "SH3GL2",
    "SH3GL3",
    "SH3GLB1",
    "SH3GLB2",
    "SH3KBP1",
    "SH3PXD2A",
    "SH3PXD2B",
    "SH3RF1",
    "SH3RF2",
    "SH3RF3",
    "SH3TC1",
    "SH3TC2",
    "SH3YL1",
    "SHANK1",
    "SHANK2",
    "SHARPIN",
    "SHB",
    "SHBG",
    "SHC1",
    "SHC2",
    "SHC3",
    "SHC4",
    "SHCBP1",
    "SHCBP1L",
    "SHD",
    "SHE",
    "SHF",
    "SHFM1",
    "SHH",
    "SHISA2",
    "SHISA3",
    "SHISA4",
    "SHISA5",
    "SHISA6",
    "SHISA7",
    "SHISA8",
    "SHISA9",
    "SHKBP1",
    "SHMT1",
    "SHMT2",
    "SHOC2",
    "SHOX",
    "SHOX2",
    "SHPK",
    "SHPRH",
    "SHQ1",
    "SHROOM1",
    "SHROOM2",
    "SHROOM3",
    "SHROOM4",
    "SHTN1",
    "SI",
    "SIAE",
    "SIAH1",
    "SIAH2",
    "SIAH3",
    "SIDT1",
    "SIDT2",
    "SIGIRR",
    "SIGLEC1",
    "SIGLEC10",
    "SIGLEC11",
    "SIGLEC12",
    "SIGLEC14",
    "SIGLEC15",
    "SIGLEC16",
    "SIGLEC5",
    "SIGLEC6",
    "SIGLEC7",
    "SIGLEC8",
    "SIGLEC9",
    "SIGLECL1",
    "SIGMAR1",
    "SIK1",
    "SIK2",
    "SIK3",
    "SIKE1",
    "SIL1",
    "SIM1",
    "SIM2",
    "SIMC1",
    "SIN3A",
    "SIN3B",
    "SIPA1",
    "SIPA1L1",
    "SIPA1L2",
    "SIPA1L3",
    "SIRPA",
    "SIRPB1",
    "SIRPB2",
    "SIRPD",
    "SIRPG",
    "SIRT1",
    "SIRT2",
    "SIRT3",
    "SIRT4",
    "SIRT5",
    "SIRT6",
    "SIRT7",
    "SIT1",
    "SIVA1",
    "SIX1",
    "SIX2",
    "SIX3",
    "SIX4",
    "SIX5",
    "SIX6",
    "SKA1",
    "SKA2",
    "SKA3",
    "SKAP1",
    "SKAP2",
    "SKI",
    "SKIDA1",
    "SKIL",
    "SKINT1L",
    "SKIV2L",
    "SKIV2L2",
    "SKOR2",
    "SKP1",
    "SKP1P2",
    "SKP2",
    "SLA",
    "SLA2",
    "SLAIN1",
    "SLAIN2",
    "SLAMF1",
    "SLAMF6",
    "SLAMF7",
    "SLAMF8",
    "SLAMF9",
    "SLBP",
    "SLC10A1",
    "SLC10A2",
    "SLC10A3",
    "SLC10A4",
    "SLC10A5",
    "SLC10A6",
    "SLC10A7",
    "SLC11A1",
    "SLC11A2",
    "SLC12A1",
    "SLC12A2",
    "SLC12A3",
    "SLC12A4",
    "SLC12A5",
    "SLC12A6",
    "SLC12A7",
    "SLC12A8",
    "SLC12A9",
    "SLC13A1",
    "SLC13A2",
    "SLC13A3",
    "SLC13A4",
    "SLC13A5",
    "SLC14A1",
    "SLC14A2",
    "SLC15A1",
    "SLC15A2",
    "SLC15A3",
    "SLC15A4",
    "SLC16A1",
    "SLC16A10",
    "SLC16A11",
    "SLC16A12",
    "SLC16A13",
    "SLC16A14",
    "SLC16A2",
    "SLC16A3",
    "SLC16A4",
    "SLC16A5",
    "SLC16A6",
    "SLC16A7",
    "SLC16A8",
    "SLC16A9",
    "SLC17A1",
    "SLC17A2",
    "SLC17A3",
    "SLC17A4",
    "SLC17A5",
    "SLC17A6",
    "SLC17A7",
    "SLC17A8",
    "SLC17A9",
    "SLC18A1",
    "SLC18A2",
    "SLC18A3",
    "SLC18B1",
    "SLC19A1",
    "SLC19A2",
    "SLC19A3",
    "SLC1A1",
    "SLC1A2",
    "SLC1A3",
    "SLC1A4",
    "SLC1A5",
    "SLC1A6",
    "SLC1A7",
    "SLC20A1",
    "SLC20A2",
    "SLC22A1",
    "SLC22A10",
    "SLC22A11",
    "SLC22A12",
    "SLC22A13",
    "SLC22A14",
    "SLC22A15",
    "SLC22A16",
    "SLC22A17",
    "SLC22A18",
    "SLC22A18AS",
    "SLC22A2",
    "SLC22A20",
    "SLC22A23",
    "SLC22A24",
    "SLC22A25",
    "SLC22A3",
    "SLC22A4",
    "SLC22A5",
    "SLC22A6",
    "SLC22A7",
    "SLC22A8",
    "SLC22A9",
    "SLC23A1",
    "SLC23A2",
    "SLC23A3",
    "SLC24A1",
    "SLC24A2",
    "SLC24A3",
    "SLC24A4",
    "SLC24A5",
    "SLC25A1",
    "SLC25A10",
    "SLC25A11",
    "SLC25A12",
    "SLC25A13",
    "SLC25A15",
    "SLC25A16",
    "SLC25A17",
    "SLC25A18",
    "SLC25A19",
    "SLC25A2",
    "SLC25A20",
    "SLC25A21",
    "SLC25A21-AS1",
    "SLC25A22",
    "SLC25A23",
    "SLC25A24",
    "SLC25A25",
    "SLC25A26",
    "SLC25A27",
    "SLC25A28",
    "SLC25A29",
    "SLC25A3",
    "SLC25A30",
    "SLC25A31",
    "SLC25A32",
    "SLC25A33",
    "SLC25A34",
    "SLC25A35",
    "SLC25A36",
    "SLC25A37",
    "SLC25A38",
    "SLC25A39",
    "SLC25A3P1",
    "SLC25A4",
    "SLC25A40",
    "SLC25A41",
    "SLC25A42",
    "SLC25A43",
    "SLC25A44",
    "SLC25A45",
    "SLC25A46",
    "SLC25A47",
    "SLC25A48",
    "SLC25A5",
    "SLC25A51",
    "SLC25A52",
    "SLC25A53",
    "SLC25A6",
    "SLC26A1",
    "SLC26A10",
    "SLC26A11",
    "SLC26A2",
    "SLC26A3",
    "SLC26A4",
    "SLC26A4-AS1",
    "SLC26A5",
    "SLC26A6",
    "SLC26A7",
    "SLC26A8",
    "SLC26A9",
    "SLC27A1",
    "SLC27A2",
    "SLC27A3",
    "SLC27A4",
    "SLC27A5",
    "SLC27A6",
    "SLC28A1",
    "SLC28A2",
    "SLC28A3",
    "SLC29A1",
    "SLC29A2",
    "SLC29A3",
    "SLC29A4",
    "SLC2A1",
    "SLC2A10",
    "SLC2A11",
    "SLC2A12",
    "SLC2A13",
    "SLC2A14",
    "SLC2A2",
    "SLC2A3",
    "SLC2A4",
    "SLC2A4RG",
    "SLC2A5",
    "SLC2A6",
    "SLC2A7",
    "SLC2A8",
    "SLC2A9",
    "SLC30A1",
    "SLC30A10",
    "SLC30A2",
    "SLC30A3",
    "SLC30A4",
    "SLC30A5",
    "SLC30A6",
    "SLC30A7",
    "SLC30A8",
    "SLC30A9",
    "SLC31A1",
    "SLC31A2",
    "SLC32A1",
    "SLC33A1",
    "SLC34A1",
    "SLC34A2",
    "SLC34A3",
    "SLC35A1",
    "SLC35A2",
    "SLC35A3",
    "SLC35A4",
    "SLC35A5",
    "SLC35B1",
    "SLC35B2",
    "SLC35B3",
    "SLC35B4",
    "SLC35C1",
    "SLC35C2",
    "SLC35D1",
    "SLC35D2",
    "SLC35D3",
    "SLC35E1",
    "SLC35E2",
    "SLC35E2B",
    "SLC35E3",
    "SLC35E4",
    "SLC35F1",
    "SLC35F2",
    "SLC35F3",
    "SLC35F5",
    "SLC35F6",
    "SLC35G1",
    "SLC35G2",
    "SLC35G3",
    "SLC35G4",
    "SLC35G5",
    "SLC35G6",
    "SLC36A1",
    "SLC36A2",
    "SLC36A3",
    "SLC36A4",
    "SLC37A1",
    "SLC37A2",
    "SLC37A3",
    "SLC37A4",
    "SLC38A1",
    "SLC38A10",
    "SLC38A11",
    "SLC38A2",
    "SLC38A3",
    "SLC38A4",
    "SLC38A5",
    "SLC38A6",
    "SLC38A7",
    "SLC38A8",
    "SLC38A9",
    "SLC39A1",
    "SLC39A10",
    "SLC39A11",
    "SLC39A12",
    "SLC39A13",
    "SLC39A14",
    "SLC39A2",
    "SLC39A3",
    "SLC39A4",
    "SLC39A5",
    "SLC39A6",
    "SLC39A7",
    "SLC39A8",
    "SLC39A9",
    "SLC3A1",
    "SLC3A2",
    "SLC40A1",
    "SLC41A1",
    "SLC41A2",
    "SLC41A3",
    "SLC43A1",
    "SLC43A2",
    "SLC43A3",
    "SLC44A1",
    "SLC44A2",
    "SLC44A3",
    "SLC44A4",
    "SLC44A5",
    "SLC45A1",
    "SLC45A2",
    "SLC45A3",
    "SLC45A4",
    "SLC46A1",
    "SLC46A2",
    "SLC46A3",
    "SLC47A1",
    "SLC47A2",
    "SLC48A1",
    "SLC4A1",
    "SLC4A10",
    "SLC4A11",
    "SLC4A1AP",
    "SLC4A2",
    "SLC4A3",
    "SLC4A4",
    "SLC4A5",
    "SLC4A7",
    "SLC4A8",
    "SLC4A9",
    "SLC50A1",
    "SLC51A",
    "SLC51B",
    "SLC52A1",
    "SLC52A2",
    "SLC52A3",
    "SLC5A1",
    "SLC5A10",
    "SLC5A11",
    "SLC5A12",
    "SLC5A2",
    "SLC5A3",
    "SLC5A4",
    "SLC5A5",
    "SLC5A6",
    "SLC5A7",
    "SLC5A8",
    "SLC5A9",
    "SLC6A1",
    "SLC6A10P",
    "SLC6A11",
    "SLC6A12",
    "SLC6A13",
    "SLC6A14",
    "SLC6A15",
    "SLC6A16",
    "SLC6A17",
    "SLC6A18",
    "SLC6A19",
    "SLC6A2",
    "SLC6A20",
    "SLC6A3",
    "SLC6A4",
    "SLC6A5",
    "SLC6A6",
    "SLC6A7",
    "SLC6A8",
    "SLC6A9",
    "SLC7A1",
    "SLC7A10",
    "SLC7A11",
    "SLC7A13",
    "SLC7A14",
    "SLC7A2",
    "SLC7A3",
    "SLC7A4",
    "SLC7A5",
    "SLC7A5P2",
    "SLC7A6",
    "SLC7A6OS",
    "SLC7A8",
    "SLC7A9",
    "SLC8A1",
    "SLC8A2",
    "SLC8A3",
    "SLC8B1",
    "SLC9A1",
    "SLC9A2",
    "SLC9A3",
    "SLC9A3R1",
    "SLC9A3R2",
    "SLC9A4",
    "SLC9A5",
    "SLC9A6",
    "SLC9A7",
    "SLC9A7P1",
    "SLC9A8",
    "SLC9A9",
    "SLC9B1",
    "SLC9B2",
    "SLC9C1",
    "SLC9C2",
    "SLCO1A2",
    "SLCO1B1",
    "SLCO1B3",
    "SLCO1B7",
    "SLCO1C1",
    "SLCO2A1",
    "SLCO2B1",
    "SLCO3A1",
    "SLCO4A1",
    "SLCO4A1-AS1",
    "SLCO4C1",
    "SLCO5A1",
    "SLCO6A1",
    "SLED1",
    "SLF1",
    "SLF2",
    "SLFN11",
    "SLFN12",
    "SLFN13",
    "SLFN14",
    "SLFN5",
    "SLFNL1",
    "SLIRP",
    "SLIT1",
    "SLIT2",
    "SLIT3",
    "SLITRK1",
    "SLITRK2",
    "SLITRK3",
    "SLITRK4",
    "SLITRK5",
    "SLITRK6",
    "SLK",
    "SLMAP",
    "SLN",
    "SLPI",
    "SLTM",
    "SLU7",
    "SLURP1",
    "SLX1A",
    "SLX1B",
    "SLX4",
    "SLX4IP",
    "SMA4",
    "SMAD1",
    "SMAD2",
    "SMAD3",
    "SMAD4",
    "SMAD5",
    "SMAD5-AS1",
    "SMAD6",
    "SMAD7",
    "SMAD9",
    "SMAGP",
    "SMAP1",
    "SMAP2",
    "SMARCA1",
    "SMARCA2",
    "SMARCA4",
    "SMARCA5",
    "SMARCAD1",
    "SMARCAL1",
    "SMARCB1",
    "SMARCC1",
    "SMARCC2",
    "SMARCD1",
    "SMARCD3",
    "SMARCE1",
    "SMC1A",
    "SMC1B",
    "SMC2",
    "SMC3",
    "SMC4",
    "SMC5",
    "SMC6",
    "SMCHD1",
    "SMCO1",
    "SMCO2",
    "SMCO3",
    "SMCO4",
    "SMCP",
    "SMCR5",
    "SMCR8",
    "SMDT1",
    "SMG1",
    "SMG1P1",
    "SMG1P5",
    "SMG5",
    "SMG6",
    "SMG7",
    "SMG8",
    "SMG9",
    "SMIM10",
    "SMIM10L2A",
    "SMIM10L2B",
    "SMIM11A",
    "SMIM12",
    "SMIM13",
    "SMIM14",
    "SMIM15",
    "SMIM19",
    "SMIM21",
    "SMIM22",
    "SMIM23",
    "SMIM24",
    "SMIM3",
    "SMIM4",
    "SMIM7",
    "SMIM8",
    "SMLR1",
    "SMN1",
    "SMN2",
    "SMNDC1",
    "SMO",
    "SMOC1",
    "SMOC2",
    "SMOX",
    "SMPD1",
    "SMPD2",
    "SMPD3",
    "SMPD4",
    "SMPDL3A",
    "SMPDL3B",
    "SMPX",
    "SMR3A",
    "SMR3B",
    "SMS",
    "SMTN",
    "SMTNL1",
    "SMTNL2",
    "SMU1",
    "SMUG1",
    "SMURF1",
    "SMURF2",
    "SMYD1",
    "SMYD2",
    "SMYD3",
    "SMYD4",
    "SMYD5",
    "SNAI1",
    "SNAI2",
    "SNAI3",
    "SNAI3-AS1",
    "SNAP23",
    "SNAP25",
    "SNAP29",
    "SNAP47",
    "SNAP91",
    "SNAPC1",
    "SNAPC2",
    "SNAPC3",
    "SNAPC4",
    "SNAPC5",
    "SNAPIN",
    "SNAR-A1",
    "SNAR-I",
    "SNCA",
    "SNCAIP",
    "SNCB",
    "SNCG",
    "SND1",
    "SNED1",
    "SNF8",
    "SNHG1",
    "SNHG10",
    "SNHG11",
    "SNHG12",
    "SNHG15",
    "SNHG17",
    "SNHG20",
    "SNHG3",
    "SNHG4",
    "SNHG5",
    "SNHG6",
    "SNHG7",
    "SNHG8",
    "SNHG9",
    "SNIP1",
    "SNN",
    "SNORA1",
    "SNORA10",
    "SNORA11",
    "SNORA11B",
    "SNORA11C",
    "SNORA11D",
    "SNORA12",
    "SNORA13",
    "SNORA14A",
    "SNORA14B",
    "SNORA15",
    "SNORA16A",
    "SNORA16B",
    "SNORA17A",
    "SNORA17B",
    "SNORA18",
    "SNORA19",
    "SNORA20",
    "SNORA21",
    "SNORA22",
    "SNORA23",
    "SNORA24",
    "SNORA25",
    "SNORA26",
    "SNORA27",
    "SNORA28",
    "SNORA29",
    "SNORA2A",
    "SNORA2B",
    "SNORA2C",
    "SNORA30",
    "SNORA31",
    "SNORA32",
    "SNORA33",
    "SNORA35",
    "SNORA36A",
    "SNORA36B",
    "SNORA36C",
    "SNORA37",
    "SNORA38",
    "SNORA38B",
    "SNORA3A",
    "SNORA3B",
    "SNORA4",
    "SNORA40",
    "SNORA41",
    "SNORA46",
    "SNORA47",
    "SNORA48",
    "SNORA49",
    "SNORA50A",
    "SNORA50C",
    "SNORA51",
    "SNORA52",
    "SNORA53",
    "SNORA54",
    "SNORA55",
    "SNORA56",
    "SNORA57",
    "SNORA58",
    "SNORA59A",
    "SNORA59B",
    "SNORA5A",
    "SNORA5B",
    "SNORA5C",
    "SNORA6",
    "SNORA60",
    "SNORA61",
    "SNORA62",
    "SNORA63",
    "SNORA64",
    "SNORA65",
    "SNORA66",
    "SNORA67",
    "SNORA68",
    "SNORA69",
    "SNORA70",
    "SNORA70B",
    "SNORA70C",
    "SNORA71A",
    "SNORA71B",
    "SNORA71C",
    "SNORA71D",
    "SNORA71E",
    "SNORA72",
    "SNORA73A",
    "SNORA73B",
    "SNORA74A",
    "SNORA74B",
    "SNORA75",
    "SNORA77",
    "SNORA78",
    "SNORA79",
    "SNORA7A",
    "SNORA7B",
    "SNORA8",
    "SNORA80A",
    "SNORA80E",
    "SNORA81",
    "SNORA84",
    "SNORA9",
    "SNORD10",
    "SNORD100",
    "SNORD101",
    "SNORD102",
    "SNORD103A",
    "SNORD103C",
    "SNORD104",
    "SNORD105",
    "SNORD107",
    "SNORD108",
    "SNORD109A",
    "SNORD109B",
    "SNORD11",
    "SNORD110",
    "SNORD111",
    "SNORD111B",
    "SNORD112",
    "SNORD113-1",
    "SNORD113-2",
    "SNORD113-3",
    "SNORD113-4",
    "SNORD113-5",
    "SNORD113-6",
    "SNORD113-7",
    "SNORD113-8",
    "SNORD113-9",
    "SNORD114-1",
    "SNORD114-11",
    "SNORD114-13",
    "SNORD114-17",
    "SNORD114-19",
    "SNORD114-2",
    "SNORD114-24",
    "SNORD114-27",
    "SNORD114-29",
    "SNORD114-3",
    "SNORD114-30",
    "SNORD114-31",
    "SNORD114-4",
    "SNORD114-7",
    "SNORD114-8",
    "SNORD115-45",
    "SNORD115-48",
    "SNORD116-13",
    "SNORD116-2",
    "SNORD116-27",
    "SNORD116-29",
    "SNORD116-4",
    "SNORD117",
    "SNORD119",
    "SNORD11B",
    "SNORD12",
    "SNORD121A",
    "SNORD123",
    "SNORD125",
    "SNORD126",
    "SNORD127",
    "SNORD12B",
    "SNORD12C",
    "SNORD13",
    "SNORD139",
    "SNORD14A",
    "SNORD14B",
    "SNORD14C",
    "SNORD14D",
    "SNORD15A",
    "SNORD15B",
    "SNORD16",
    "SNORD17",
    "SNORD18A",
    "SNORD18B",
    "SNORD18C",
    "SNORD19",
    "SNORD19B",
    "SNORD1A",
    "SNORD1B",
    "SNORD1C",
    "SNORD2",
    "SNORD20",
    "SNORD21",
    "SNORD22",
    "SNORD24",
    "SNORD25",
    "SNORD26",
    "SNORD27",
    "SNORD28",
    "SNORD30",
    "SNORD31",
    "SNORD32A",
    "SNORD32B",
    "SNORD33",
    "SNORD34",
    "SNORD35A",
    "SNORD35B",
    "SNORD36A",
    "SNORD36B",
    "SNORD36C",
    "SNORD37",
    "SNORD38A",
    "SNORD38B",
    "SNORD3A",
    "SNORD3C",
    "SNORD3D",
    "SNORD41",
    "SNORD42A",
    "SNORD42B",
    "SNORD43",
    "SNORD44",
    "SNORD45A",
    "SNORD45B",
    "SNORD45C",
    "SNORD46",
    "SNORD47",
    "SNORD48",
    "SNORD49A",
    "SNORD4A",
    "SNORD4B",
    "SNORD5",
    "SNORD50A",
    "SNORD50B",
    "SNORD51",
    "SNORD52",
    "SNORD53",
    "SNORD54",
    "SNORD55",
    "SNORD56",
    "SNORD56B",
    "SNORD57",
    "SNORD58A",
    "SNORD58B",
    "SNORD58C",
    "SNORD59A",
    "SNORD59B",
    "SNORD6",
    "SNORD60",
    "SNORD61",
    "SNORD62B",
    "SNORD63",
    "SNORD64",
    "SNORD65",
    "SNORD66",
    "SNORD67",
    "SNORD68",
    "SNORD69",
    "SNORD7",
    "SNORD70",
    "SNORD71",
    "SNORD72",
    "SNORD73A",
    "SNORD74",
    "SNORD76",
    "SNORD77",
    "SNORD78",
    "SNORD79",
    "SNORD8",
    "SNORD80",
    "SNORD83A",
    "SNORD83B",
    "SNORD84",
    "SNORD87",
    "SNORD88B",
    "SNORD88C",
    "SNORD89",
    "SNORD9",
    "SNORD90",
    "SNORD91A",
    "SNORD91B",
    "SNORD92",
    "SNORD93",
    "SNORD94",
    "SNORD95",
    "SNORD96A",
    "SNORD96B",
    "SNORD97",
    "SNORD98",
    "SNORD99",
    "SNPH",
    "SNRK",
    "SNRNP200",
    "SNRNP25",
    "SNRNP27",
    "SNRNP35",
    "SNRNP40",
    "SNRNP48",
    "SNRNP70",
    "SNRPA",
    "SNRPA1",
    "SNRPB",
    "SNRPB2",
    "SNRPC",
    "SNRPD1",
    "SNRPD2",
    "SNRPD3",
    "SNRPE",
    "SNRPF",
    "SNRPG",
    "SNRPN",
    "SNTA1",
    "SNTB1",
    "SNTB2",
    "SNTG1",
    "SNTG2",
    "SNTN",
    "SNU13",
    "SNUPN",
    "SNURF",
    "SNW1",
    "SNX1",
    "SNX10",
    "SNX11",
    "SNX12",
    "SNX13",
    "SNX14",
    "SNX15",
    "SNX16",
    "SNX17",
    "SNX18",
    "SNX19",
    "SNX2",
    "SNX20",
    "SNX21",
    "SNX22",
    "SNX24",
    "SNX27",
    "SNX29",
    "SNX29P2",
    "SNX3",
    "SNX30",
    "SNX31",
    "SNX32",
    "SNX33",
    "SNX4",
    "SNX5",
    "SNX6",
    "SNX7",
    "SNX8",
    "SNX9",
    "SOAT1",
    "SOAT2",
    "SOBP",
    "SOCS1",
    "SOCS2",
    "SOCS3",
    "SOCS4",
    "SOCS5",
    "SOCS6",
    "SOCS7",
    "SOD1",
    "SOD2",
    "SOD3",
    "SOGA1",
    "SOGA3",
    "SOHLH1",
    "SOHLH2",
    "SON",
    "SORBS1",
    "SORBS2",
    "SORBS3",
    "SORCS1",
    "SORCS2",
    "SORCS3",
    "SORD",
    "SORL1",
    "SORT1",
    "SOS1",
    "SOS2",
    "SOST",
    "SOSTDC1",
    "SOWAHA",
    "SOWAHB",
    "SOWAHC",
    "SOWAHD",
    "SOX1",
    "SOX10",
    "SOX11",
    "SOX12",
    "SOX13",
    "SOX14",
    "SOX15",
    "SOX17",
    "SOX18",
    "SOX2",
    "SOX2-OT",
    "SOX21",
    "SOX3",
    "SOX30",
    "SOX4",
    "SOX5",
    "SOX6",
    "SOX7",
    "SOX8",
    "SOX9",
    "SP1",
    "SP100",
    "SP110",
    "SP140",
    "SP140L",
    "SP2",
    "SP3",
    "SP4",
    "SP5",
    "SP6",
    "SP7",
    "SP8",
    "SPA17",
    "SPACA1",
    "SPACA3",
    "SPACA4",
    "SPACA5",
    "SPACA5B",
    "SPACA6",
    "SPACA7",
    "SPACA9",
    "SPAG1",
    "SPAG11A",
    "SPAG11B",
    "SPAG16",
    "SPAG17",
    "SPAG4",
    "SPAG5",
    "SPAG6",
    "SPAG7",
    "SPAG8",
    "SPAG9",
    "SPAM1",
    "SPANXA1",
    "SPANXA2",
    "SPANXB1",
    "SPANXC",
    "SPANXD",
    "SPANXN1",
    "SPANXN2",
    "SPANXN3",
    "SPANXN4",
    "SPANXN5",
    "SPARC",
    "SPARCL1",
    "SPAST",
    "SPATA12",
    "SPATA13",
    "SPATA16",
    "SPATA17",
    "SPATA18",
    "SPATA19",
    "SPATA2",
    "SPATA20",
    "SPATA21",
    "SPATA22",
    "SPATA24",
    "SPATA25",
    "SPATA2L",
    "SPATA31A1",
    "SPATA31A3",
    "SPATA31A5",
    "SPATA31A6",
    "SPATA31A7",
    "SPATA31C1",
    "SPATA31C2",
    "SPATA31D1",
    "SPATA31D3",
    "SPATA31D4",
    "SPATA31E1",
    "SPATA32",
    "SPATA33",
    "SPATA4",
    "SPATA41",
    "SPATA45",
    "SPATA5",
    "SPATA5L1",
    "SPATA6",
    "SPATA6L",
    "SPATA7",
    "SPATA8",
    "SPATA9",
    "SPATC1",
    "SPATC1L",
    "SPATS1",
    "SPATS2",
    "SPATS2L",
    "SPC24",
    "SPC25",
    "SPCS1",
    "SPCS2",
    "SPCS3",
    "SPDEF",
    "SPDL1",
    "SPDYA",
    "SPDYC",
    "SPDYE1",
    "SPDYE2",
    "SPDYE2B",
    "SPDYE3",
    "SPDYE4",
    "SPDYE6",
    "SPDYE8P",
    "SPECC1",
    "SPECC1L",
    "SPEF1",
    "SPEF2",
    "SPEG",
    "SPEM1",
    "SPEN",
    "SPERT",
    "SPESP1",
    "SPG11",
    "SPG20",
    "SPG21",
    "SPG7",
    "SPHAR",
    "SPHK1",
    "SPHK2",
    "SPHKAP",
    "SPI1",
    "SPIB",
    "SPIC",
    "SPICE1",
    "SPIDR",
    "SPIN1",
    "SPIN2A",
    "SPIN2B",
    "SPIN3",
    "SPIN4",
    "SPINK1",
    "SPINK13",
    "SPINK14",
    "SPINK2",
    "SPINK4",
    "SPINK5",
    "SPINK6",
    "SPINK7",
    "SPINK8",
    "SPINK9",
    "SPINT1",
    "SPINT2",
    "SPINT3",
    "SPINT4",
    "SPIRE1",
    "SPIRE2",
    "SPN",
    "SPNS1",
    "SPNS2",
    "SPNS3",
    "SPO11",
    "SPOCD1",
    "SPOCK1",
    "SPOCK2",
    "SPOCK3",
    "SPON1",
    "SPON2",
    "SPOP",
    "SPOPL",
    "SPOUT1",
    "SPP1",
    "SPP2",
    "SPPL2A",
    "SPPL2B",
    "SPPL2C",
    "SPPL3",
    "SPR",
    "SPRED1",
    "SPRED2",
    "SPRED3",
    "SPRN",
    "SPRR1A",
    "SPRR1B",
    "SPRR2A",
    "SPRR2B",
    "SPRR2C",
    "SPRR2D",
    "SPRR2E",
    "SPRR2F",
    "SPRR2G",
    "SPRR3",
    "SPRR4",
    "SPRTN",
    "SPRY1",
    "SPRY2",
    "SPRY3",
    "SPRY4",
    "SPRYD3",
    "SPRYD4",
    "SPRYD7",
    "SPSB1",
    "SPSB2",
    "SPSB3",
    "SPSB4",
    "SPTA1",
    "SPTAN1",
    "SPTB",
    "SPTBN1",
    "SPTBN2",
    "SPTBN4",
    "SPTBN5",
    "SPTLC1",
    "SPTLC2",
    "SPTLC3",
    "SPTSSA",
    "SPTSSB",
    "SPTY2D1",
    "SPX",
    "SPZ1",
    "SQLE",
    "SQRDL",
    "SQSTM1",
    "SRA1",
    "SRBD1",
    "SRC",
    "SRCAP",
    "SRCIN1",
    "SRD5A1",
    "SRD5A2",
    "SRD5A3",
    "SREBF1",
    "SREBF2",
    "SREK1",
    "SREK1IP1",
    "SRF",
    "SRFBP1",
    "SRGAP1",
    "SRGAP2",
    "SRGAP3",
    "SRGN",
    "SRI",
    "SRL",
    "SRM",
    "SRMS",
    "SRP14",
    "SRP19",
    "SRP54",
    "SRP68",
    "SRP72",
    "SRP9",
    "SRPK1",
    "SRPK2",
    "SRPK3",
    "SRPRA",
    "SRPRB",
    "SRPX",
    "SRPX2",
    "SRR",
    "SRRD",
    "SRRM1",
    "SRRM2",
    "SRRM2-AS1",
    "SRRM4",
    "SRRM5",
    "SRRT",
    "SRSF1",
    "SRSF10",
    "SRSF11",
    "SRSF12",
    "SRSF2",
    "SRSF3",
    "SRSF4",
    "SRSF5",
    "SRSF6",
    "SRSF7",
    "SRSF8",
    "SRSF9",
    "SRXN1",
    "SRY",
    "SS18",
    "SS18L1",
    "SS18L2",
    "SSB",
    "SSBP1",
    "SSBP2",
    "SSBP3",
    "SSBP4",
    "SSC4D",
    "SSC5D",
    "SSFA2",
    "SSH1",
    "SSH2",
    "SSH3",
    "SSMEM1",
    "SSNA1",
    "SSPN",
    "SSPO",
    "SSR1",
    "SSR2",
    "SSR3",
    "SSR4",
    "SSRP1",
    "SSSCA1",
    "SST",
    "SSTR1",
    "SSTR2",
    "SSTR3",
    "SSTR4",
    "SSTR5",
    "SSU72",
    "SSUH2",
    "SSX1",
    "SSX2",
    "SSX2IP",
    "SSX3",
    "SSX4",
    "SSX4B",
    "SSX5",
    "SSX7",
    "ST13",
    "ST13P4",
    "ST14",
    "ST18",
    "ST20",
    "ST3GAL1",
    "ST3GAL2",
    "ST3GAL3",
    "ST3GAL4",
    "ST3GAL5",
    "ST3GAL6",
    "ST5",
    "ST6GAL1",
    "ST6GAL2",
    "ST6GALNAC1",
    "ST6GALNAC2",
    "ST6GALNAC3",
    "ST6GALNAC4",
    "ST6GALNAC5",
    "ST6GALNAC6",
    "ST7",
    "ST7-AS1",
    "ST7-AS2",
    "ST7-OT3",
    "ST7-OT4",
    "ST7L",
    "ST8SIA1",
    "ST8SIA2",
    "ST8SIA3",
    "ST8SIA4",
    "ST8SIA5",
    "ST8SIA6",
    "STAB1",
    "STAB2",
    "STAC",
    "STAC2",
    "STAC3",
    "STAG1",
    "STAG2",
    "STAG3",
    "STAM",
    "STAM2",
    "STAMBP",
    "STAMBPL1",
    "STAP1",
    "STAP2",
    "STAR",
    "STARD10",
    "STARD13",
    "STARD3",
    "STARD3NL",
    "STARD4",
    "STARD5",
    "STARD6",
    "STARD7",
    "STARD8",
    "STAT1",
    "STAT2",
    "STAT3",
    "STAT4",
    "STAT5A",
    "STAT5B",
    "STAT6",
    "STATH",
    "STAU1",
    "STAU2",
    "STBD1",
    "STC1",
    "STC2",
    "STEAP1",
    "STEAP2",
    "STEAP3",
    "STEAP4",
    "STH",
    "STIL",
    "STIM1",
    "STIM2",
    "STIP1",
    "STK10",
    "STK11",
    "STK11IP",
    "STK16",
    "STK17A",
    "STK17B",
    "STK19",
    "STK24",
    "STK25",
    "STK26",
    "STK3",
    "STK31",
    "STK32A",
    "STK32B",
    "STK32C",
    "STK33",
    "STK35",
    "STK36",
    "STK38",
    "STK38L",
    "STK39",
    "STK4",
    "STK40",
    "STKLD1",
    "STMN1",
    "STMN2",
    "STMN3",
    "STMN4",
    "STMND1",
    "STOM",
    "STOML1",
    "STOML2",
    "STOML3",
    "STON1",
    "STON1-GTF2A1L",
    "STON2",
    "STOX1",
    "STOX2",
    "STPG1",
    "STPG2",
    "STPG3",
    "STRA13",
    "STRA6",
    "STRA8",
    "STRADA",
    "STRADB",
    "STRAP",
    "STRBP",
    "STRC",
    "STRIP1",
    "STRIP2",
    "STRN",
    "STRN3",
    "STRN4",
    "STS",
    "STT3A",
    "STT3B",
    "STUB1",
    "STUM",
    "STX10",
    "STX11",
    "STX12",
    "STX16",
    "STX17",
    "STX18",
    "STX18-AS1",
    "STX19",
    "STX1A",
    "STX1B",
    "STX2",
    "STX3",
    "STX4",
    "STX5",
    "STX6",
    "STX7",
    "STX8",
    "STXBP1",
    "STXBP2",
    "STXBP3",
    "STXBP4",
    "STXBP5",
    "STXBP5L",
    "STXBP6",
    "STYK1",
    "STYX",
    "STYXL1",
    "SUB1",
    "SUCLA2",
    "SUCLG1",
    "SUCLG2",
    "SUCLG2-AS1",
    "SUCNR1",
    "SUCO",
    "SUDS3",
    "SUFU",
    "SUGCT",
    "SUGP2",
    "SUGT1",
    "SUGT1P3",
    "SULF1",
    "SULF2",
    "SULT1A1",
    "SULT1A2",
    "SULT1A3",
    "SULT1A4",
    "SULT1B1",
    "SULT1C2",
    "SULT1C3",
    "SULT1C4",
    "SULT1E1",
    "SULT2A1",
    "SULT2B1",
    "SULT6B1",
    "SUMF1",
    "SUMF2",
    "SUMO1",
    "SUMO1P1",
    "SUMO1P3",
    "SUMO2",
    "SUMO3",
    "SUMO4",
    "SUN1",
    "SUN2",
    "SUN3",
    "SUN5",
    "SUOX",
    "SUPT16H",
    "SUPT20H",
    "SUPT20HL1",
    "SUPT20HL2",
    "SUPT3H",
    "SUPT4H1",
    "SUPT5H",
    "SUPT6H",
    "SUPT7L",
    "SUPV3L1",
    "SURF1",
    "SURF2",
    "SURF4",
    "SURF6",
    "SUSD1",
    "SUSD2",
    "SUSD3",
    "SUSD4",
    "SUSD5",
    "SUSD6",
    "SUV39H1",
    "SUV39H2",
    "SUZ12",
    "SV2A",
    "SV2B",
    "SV2C",
    "SVBP",
    "SVEP1",
    "SVIL",
    "SVIP",
    "SVOP",
    "SVOPL",
    "SWAP70",
    "SWI5",
    "SWSAP1",
    "SWT1",
    "SYAP1",
    "SYBU",
    "SYCE1",
    "SYCE1L",
    "SYCE2",
    "SYCN",
    "SYCP1",
    "SYCP2",
    "SYCP2L",
    "SYCP3",
    "SYDE1",
    "SYDE2",
    "SYF2",
    "SYK",
    "SYMPK",
    "SYN1",
    "SYN2",
    "SYN3",
    "SYNC",
    "SYNCRIP",
    "SYNDIG1",
    "SYNDIG1L",
    "SYNE1",
    "SYNE2",
    "SYNE3",
    "SYNE4",
    "SYNGAP1",
    "SYNGR1",
    "SYNGR2",
    "SYNGR3",
    "SYNGR4",
    "SYNJ1",
    "SYNJ2",
    "SYNJ2BP",
    "SYNM",
    "SYNPO",
    "SYNPO2",
    "SYNPO2L",
    "SYNPR",
    "SYNRG",
    "SYP",
    "SYPL1",
    "SYPL2",
    "SYS1",
    "SYT1",
    "SYT10",
    "SYT11",
    "SYT12",
    "SYT13",
    "SYT14",
    "SYT15",
    "SYT16",
    "SYT17",
    "SYT2",
    "SYT3",
    "SYT4",
    "SYT5",
    "SYT6",
    "SYT7",
    "SYT8",
    "SYT9",
    "SYTL1",
    "SYTL2",
    "SYTL3",
    "SYTL4",
    "SYTL5",
    "SYVN1",
    "SZRD1",
    "SZT2",
    "T",
    "TAAR1",
    "TAAR2",
    "TAAR3",
    "TAAR5",
    "TAAR6",
    "TAAR8",
    "TAAR9",
    "TAB1",
    "TAB2",
    "TAB3",
    "TAC1",
    "TAC3",
    "TAC4",
    "TACC1",
    "TACC2",
    "TACC3",
    "TACO1",
    "TACR1",
    "TACR2",
    "TACR3",
    "TACSTD2",
    "TADA1",
    "TADA2A",
    "TADA2B",
    "TADA3",
    "TAF1",
    "TAF10",
    "TAF11",
    "TAF12",
    "TAF13",
    "TAF15",
    "TAF1A",
    "TAF1B",
    "TAF1C",
    "TAF1D",
    "TAF1L",
    "TAF2",
    "TAF3",
    "TAF4",
    "TAF4B",
    "TAF5",
    "TAF5L",
    "TAF6",
    "TAF6L",
    "TAF7",
    "TAF7L",
    "TAF8",
    "TAF9B",
    "TAGAP",
    "TAGLN",
    "TAGLN2",
    "TAGLN3",
    "TAL1",
    "TAL2",
    "TALDO1",
    "TAMM41",
    "TANC1",
    "TANC2",
    "TANGO2",
    "TANGO6",
    "TANK",
    "TAOK1",
    "TAOK2",
    "TAOK3",
    "TAP1",
    "TAP2",
    "TAPBP",
    "TAPBPL",
    "TAPT1",
    "TAPT1-AS1",
    "TARBP1",
    "TARBP2",
    "TARDBP",
    "TARM1",
    "TARP",
    "TARS",
    "TARS2",
    "TARSL2",
    "TAS1R2",
    "TAS1R3",
    "TAS2R1",
    "TAS2R10",
    "TAS2R13",
    "TAS2R14",
    "TAS2R16",
    "TAS2R19",
    "TAS2R20",
    "TAS2R3",
    "TAS2R30",
    "TAS2R31",
    "TAS2R38",
    "TAS2R39",
    "TAS2R4",
    "TAS2R40",
    "TAS2R41",
    "TAS2R42",
    "TAS2R43",
    "TAS2R45",
    "TAS2R46",
    "TAS2R5",
    "TAS2R50",
    "TAS2R60",
    "TAS2R7",
    "TAS2R8",
    "TAS2R9",
    "TASP1",
    "TAT",
    "TATDN1",
    "TATDN2",
    "TATDN3",
    "TAX1BP1",
    "TAX1BP3",
    "TAZ",
    "TBATA",
    "TBC1D1",
    "TBC1D10A",
    "TBC1D10B",
    "TBC1D10C",
    "TBC1D12",
    "TBC1D13",
    "TBC1D14",
    "TBC1D15",
    "TBC1D16",
    "TBC1D17",
    "TBC1D19",
    "TBC1D2",
    "TBC1D20",
    "TBC1D21",
    "TBC1D22A",
    "TBC1D22B",
    "TBC1D23",
    "TBC1D24",
    "TBC1D25",
    "TBC1D26",
    "TBC1D28",
    "TBC1D29",
    "TBC1D2B",
    "TBC1D31",
    "TBC1D32",
    "TBC1D3B",
    "TBC1D3C",
    "TBC1D3F",
    "TBC1D3P1-DHX40P1",
    "TBC1D3P5",
    "TBC1D4",
    "TBC1D5",
    "TBC1D7",
    "TBC1D8B",
    "TBC1D9",
    "TBC1D9B",
    "TBCA",
    "TBCB",
    "TBCC",
    "TBCCD1",
    "TBCD",
    "TBCE",
    "TBCEL",
    "TBCK",
    "TBK1",
    "TBKBP1",
    "TBL1X",
    "TBL1XR1",
    "TBL1Y",
    "TBL2",
    "TBL3",
    "TBP",
    "TBPL1",
    "TBPL2",
    "TBR1",
    "TBRG1",
    "TBRG4",
    "TBX1",
    "TBX10",
    "TBX15",
    "TBX18",
    "TBX19",
    "TBX2",
    "TBX20",
    "TBX21",
    "TBX22",
    "TBX3",
    "TBX4",
    "TBX5",
    "TBX6",
    "TBXA2R",
    "TBXAS1",
    "TC2N",
    "TCAF1",
    "TCAF2",
    "TCAIM",
    "TCAM1P",
    "TCAP",
    "TCEA1",
    "TCEA2",
    "TCEA3",
    "TCEAL1",
    "TCEAL2",
    "TCEAL3",
    "TCEAL4",
    "TCEAL5",
    "TCEAL6",
    "TCEAL7",
    "TCEAL8",
    "TCEAL9",
    "TCEANC",
    "TCEANC2",
    "TCEB1",
    "TCEB2",
    "TCEB3",
    "TCEB3B",
    "TCEB3C",
    "TCEB3CL",
    "TCERG1",
    "TCERG1L",
    "TCF12",
    "TCF15",
    "TCF19",
    "TCF20",
    "TCF21",
    "TCF23",
    "TCF24",
    "TCF25",
    "TCF3",
    "TCF4",
    "TCF7",
    "TCF7L1",
    "TCF7L2",
    "TCFL5",
    "TCHH",
    "TCHHL1",
    "TCHP",
    "TCIRG1",
    "TCL1A",
    "TCL1B",
    "TCN1",
    "TCN2",
    "TCOF1",
    "TCP1",
    "TCP10",
    "TCP10L",
    "TCP11",
    "TCP11L1",
    "TCP11L2",
    "TCTA",
    "TCTE1",
    "TCTE3",
    "TCTEX1D1",
    "TCTEX1D2",
    "TCTEX1D4",
    "TCTN1",
    "TCTN2",
    "TCTN3",
    "TDG",
    "TDGF1",
    "TDGF1P3",
    "TDH",
    "TDO2",
    "TDP1",
    "TDP2",
    "TDRD1",
    "TDRD10",
    "TDRD12",
    "TDRD3",
    "TDRD5",
    "TDRD6",
    "TDRD7",
    "TDRD9",
    "TDRG1",
    "TDRKH",
    "TDRP",
    "TEAD1",
    "TEAD2",
    "TEAD3",
    "TEAD4",
    "TEC",
    "TECPR1",
    "TECPR2",
    "TECR",
    "TECRL",
    "TECTA",
    "TECTB",
    "TEDDM1",
    "TEF",
    "TEFM",
    "TEK",
    "TEKT1",
    "TEKT2",
    "TEKT3",
    "TEKT4",
    "TEKT5",
    "TEN1",
    "TENM1",
    "TENM2",
    "TENM3",
    "TENM4",
    "TEP1",
    "TEPP",
    "TEPSIN",
    "TERB2",
    "TERC",
    "TERF1",
    "TERF2",
    "TERF2IP",
    "TERT",
    "TES",
    "TESC",
    "TESK1",
    "TESK2",
    "TESMIN",
    "TET1",
    "TET2",
    "TEX10",
    "TEX101",
    "TEX11",
    "TEX12",
    "TEX13A",
    "TEX13B",
    "TEX13C",
    "TEX14",
    "TEX15",
    "TEX19",
    "TEX2",
    "TEX22",
    "TEX26",
    "TEX261",
    "TEX264",
    "TEX28",
    "TEX29",
    "TEX30",
    "TEX33",
    "TEX35",
    "TEX36-AS1",
    "TEX37",
    "TEX38",
    "TEX40",
    "TEX41",
    "TEX43",
    "TEX9",
    "TF",
    "TFAM",
    "TFAMP1",
    "TFAP2A",
    "TFAP2B",
    "TFAP2C",
    "TFAP2D",
    "TFAP2E",
    "TFAP4",
    "TFB1M",
    "TFB2M",
    "TFCP2",
    "TFCP2L1",
    "TFDP1",
    "TFDP2",
    "TFDP3",
    "TFE3",
    "TFEB",
    "TFEC",
    "TFF1",
    "TFF2",
    "TFF3",
    "TFG",
    "TFIP11",
    "TFPI",
    "TFPI2",
    "TFPT",
    "TFR2",
    "TFRC",
    "TG",
    "TGDS",
    "TGFA",
    "TGFB1",
    "TGFB1I1",
    "TGFB2",
    "TGFB3",
    "TGFBI",
    "TGFBR1",
    "TGFBR2",
    "TGFBR3",
    "TGFBR3L",
    "TGFBRAP1",
    "TGIF1",
    "TGIF2",
    "TGIF2LX",
    "TGIF2LY",
    "TGM1",
    "TGM2",
    "TGM3",
    "TGM4",
    "TGM5",
    "TGM6",
    "TGM7",
    "TGOLN2",
    "TGS1",
    "TH",
    "THADA",
    "THAP1",
    "THAP10",
    "THAP11",
    "THAP12",
    "THAP2",
    "THAP3",
    "THAP4",
    "THAP5",
    "THAP6",
    "THAP7",
    "THAP8",
    "THAP9",
    "THBD",
    "THBS1",
    "THBS2",
    "THBS3",
    "THBS4",
    "THEG",
    "THEM4",
    "THEM5",
    "THEM6",
    "THEMIS",
    "THEMIS2",
    "THG1L",
    "THNSL1",
    "THNSL2",
    "THOC1",
    "THOC2",
    "THOC3",
    "THOC5",
    "THOC6",
    "THOC7",
    "THOP1",
    "THPO",
    "THRA",
    "THRAP3",
    "THRB",
    "THRSP",
    "THSD1",
    "THSD4",
    "THSD7A",
    "THTPA",
    "THUMPD1",
    "THUMPD2",
    "THUMPD3",
    "THUMPD3-AS1",
    "THY1",
    "THYN1",
    "TIA1",
    "TIAF1",
    "TIAL1",
    "TIAM1",
    "TIAM2",
    "TICAM1",
    "TICAM2",
    "TICRR",
    "TIE1",
    "TIFA",
    "TIFAB",
    "TIGAR",
    "TIGD1",
    "TIGD2",
    "TIGD3",
    "TIGD4",
    "TIGD5",
    "TIGD6",
    "TIGD7",
    "TIGIT",
    "TIMD4",
    "TIMELESS",
    "TIMM10",
    "TIMM10B",
    "TIMM13",
    "TIMM17A",
    "TIMM17B",
    "TIMM21",
    "TIMM22",
    "TIMM23",
    "TIMM44",
    "TIMM50",
    "TIMM8A",
    "TIMM8B",
    "TIMM9",
    "TIMMDC1",
    "TIMP1",
    "TIMP2",
    "TIMP3",
    "TIMP4",
    "TINAG",
    "TINAGL1",
    "TINF2",
    "TIPARP",
    "TIPIN",
    "TIPRL",
    "TIRAP",
    "TJAP1",
    "TJP1",
    "TJP2",
    "TK1",
    "TK2",
    "TKFC",
    "TKT",
    "TKTL1",
    "TKTL2",
    "TLCD1",
    "TLDC1",
    "TLDC2",
    "TLE1",
    "TLE2",
    "TLE3",
    "TLE4",
    "TLE6",
    "TLK1",
    "TLK2",
    "TLL1",
    "TLL2",
    "TLN1",
    "TLN2",
    "TLR1",
    "TLR10",
    "TLR2",
    "TLR3",
    "TLR4",
    "TLR5",
    "TLR6",
    "TLR7",
    "TLR8",
    "TLR9",
    "TLX1",
    "TLX2",
    "TLX3",
    "TM2D1",
    "TM2D2",
    "TM2D3",
    "TM4SF1",
    "TM4SF18",
    "TM4SF19",
    "TM4SF20",
    "TM4SF4",
    "TM4SF5",
    "TM6SF1",
    "TM6SF2",
    "TM7SF2",
    "TM7SF3",
    "TM9SF1",
    "TM9SF2",
    "TM9SF3",
    "TM9SF4",
    "TMA16",
    "TMA7",
    "TMBIM1",
    "TMBIM4",
    "TMBIM6",
    "TMC1",
    "TMC2",
    "TMC3",
    "TMC4",
    "TMC5",
    "TMC6",
    "TMC7",
    "TMC8",
    "TMCC1",
    "TMCC2",
    "TMCC3",
    "TMCO1",
    "TMCO2",
    "TMCO3",
    "TMCO4",
    "TMCO5A",
    "TMCO6",
    "TMED1",
    "TMED10",
    "TMED10P1",
    "TMED2",
    "TMED3",
    "TMED4",
    "TMED5",
    "TMED6",
    "TMED7",
    "TMED8",
    "TMED9",
    "TMEFF1",
    "TMEFF2",
    "TMEM100",
    "TMEM101",
    "TMEM102",
    "TMEM104",
    "TMEM105",
    "TMEM106A",
    "TMEM106B",
    "TMEM106C",
    "TMEM107",
    "TMEM108",
    "TMEM109",
    "TMEM11",
    "TMEM110",
    "TMEM114",
    "TMEM115",
    "TMEM116",
    "TMEM117",
    "TMEM119",
    "TMEM120A",
    "TMEM120B",
    "TMEM121",
    "TMEM123",
    "TMEM125",
    "TMEM126A",
    "TMEM126B",
    "TMEM127",
    "TMEM128",
    "TMEM129",
    "TMEM130",
    "TMEM131",
    "TMEM132A",
    "TMEM132B",
    "TMEM132C",
    "TMEM132D",
    "TMEM133",
    "TMEM134",
    "TMEM135",
    "TMEM136",
    "TMEM138",
    "TMEM139",
    "TMEM140",
    "TMEM141",
    "TMEM143",
    "TMEM144",
    "TMEM145",
    "TMEM147",
    "TMEM14A",
    "TMEM14B",
    "TMEM14C",
    "TMEM150A",
    "TMEM150B",
    "TMEM150C",
    "TMEM151A",
    "TMEM151B",
    "TMEM154",
    "TMEM155",
    "TMEM156",
    "TMEM158",
    "TMEM159",
    "TMEM160",
    "TMEM161A",
    "TMEM161B",
    "TMEM163",
    "TMEM164",
    "TMEM165",
    "TMEM167A",
    "TMEM167B",
    "TMEM168",
    "TMEM169",
    "TMEM17",
    "TMEM170A",
    "TMEM170B",
    "TMEM171",
    "TMEM173",
    "TMEM174",
    "TMEM175",
    "TMEM176A",
    "TMEM176B",
    "TMEM177",
    "TMEM178A",
    "TMEM178B",
    "TMEM179B",
    "TMEM18",
    "TMEM181",
    "TMEM182",
    "TMEM183A",
    "TMEM183B",
    "TMEM184A",
    "TMEM184B",
    "TMEM184C",
    "TMEM185A",
    "TMEM185B",
    "TMEM186",
    "TMEM187",
    "TMEM189",
    "TMEM189-UBE2V1",
    "TMEM19",
    "TMEM190",
    "TMEM191A",
    "TMEM191B",
    "TMEM192",
    "TMEM196",
    "TMEM198",
    "TMEM198B",
    "TMEM199",
    "TMEM2",
    "TMEM200A",
    "TMEM200B",
    "TMEM200C",
    "TMEM201",
    "TMEM202",
    "TMEM203",
    "TMEM204",
    "TMEM205",
    "TMEM206",
    "TMEM207",
    "TMEM208",
    "TMEM209",
    "TMEM211",
    "TMEM213",
    "TMEM214",
    "TMEM215",
    "TMEM216",
    "TMEM217",
    "TMEM218",
    "TMEM219",
    "TMEM220",
    "TMEM221",
    "TMEM222",
    "TMEM223",
    "TMEM225",
    "TMEM229A",
    "TMEM229B",
    "TMEM230",
    "TMEM231",
    "TMEM232",
    "TMEM233",
    "TMEM234",
    "TMEM236",
    "TMEM237",
    "TMEM238",
    "TMEM240",
    "TMEM241",
    "TMEM242",
    "TMEM243",
    "TMEM244",
    "TMEM245",
    "TMEM246",
    "TMEM247",
    "TMEM248",
    "TMEM25",
    "TMEM251",
    "TMEM252",
    "TMEM253",
    "TMEM254",
    "TMEM254-AS1",
    "TMEM255A",
    "TMEM255B",
    "TMEM256",
    "TMEM257",
    "TMEM258",
    "TMEM259",
    "TMEM26",
    "TMEM260",
    "TMEM261",
    "TMEM263",
    "TMEM266",
    "TMEM267",
    "TMEM268",
    "TMEM27",
    "TMEM30A",
    "TMEM30B",
    "TMEM31",
    "TMEM33",
    "TMEM35A",
    "TMEM35B",
    "TMEM37",
    "TMEM38A",
    "TMEM38B",
    "TMEM39A",
    "TMEM39B",
    "TMEM40",
    "TMEM41A",
    "TMEM41B",
    "TMEM42",
    "TMEM43",
    "TMEM44",
    "TMEM45A",
    "TMEM45B",
    "TMEM47",
    "TMEM5",
    "TMEM50A",
    "TMEM50B",
    "TMEM51",
    "TMEM52",
    "TMEM52B",
    "TMEM53",
    "TMEM54",
    "TMEM55A",
    "TMEM55B",
    "TMEM56",
    "TMEM57",
    "TMEM59",
    "TMEM59L",
    "TMEM60",
    "TMEM61",
    "TMEM62",
    "TMEM63A",
    "TMEM63B",
    "TMEM63C",
    "TMEM64",
    "TMEM65",
    "TMEM67",
    "TMEM68",
    "TMEM69",
    "TMEM70",
    "TMEM71",
    "TMEM72",
    "TMEM72-AS1",
    "TMEM74",
    "TMEM74B",
    "TMEM79",
    "TMEM80",
    "TMEM81",
    "TMEM82",
    "TMEM86A",
    "TMEM86B",
    "TMEM87A",
    "TMEM87B",
    "TMEM88",
    "TMEM88B",
    "TMEM89",
    "TMEM8A",
    "TMEM8B",
    "TMEM8C",
    "TMEM9",
    "TMEM91",
    "TMEM92",
    "TMEM94",
    "TMEM95",
    "TMEM97",
    "TMEM98",
    "TMEM99",
    "TMEM9B",
    "TMF1",
    "TMIE",
    "TMIGD1",
    "TMIGD2",
    "TMIGD3",
    "TMLHE",
    "TMOD1",
    "TMOD2",
    "TMOD3",
    "TMOD4",
    "TMPO",
    "TMPO-AS1",
    "TMPPE",
    "TMPRSS11A",
    "TMPRSS11B",
    "TMPRSS11D",
    "TMPRSS11E",
    "TMPRSS11F",
    "TMPRSS12",
    "TMPRSS15",
    "TMPRSS2",
    "TMPRSS3",
    "TMPRSS4",
    "TMPRSS5",
    "TMPRSS6",
    "TMPRSS7",
    "TMPRSS9",
    "TMSB10",
    "TMSB15A",
    "TMSB15B",
    "TMSB4X",
    "TMSB4Y",
    "TMTC1",
    "TMTC2",
    "TMTC3",
    "TMTC4",
    "TMUB1",
    "TMUB2",
    "TMX1",
    "TMX2",
    "TMX3",
    "TMX4",
    "TNC",
    "TNF",
    "TNFAIP1",
    "TNFAIP2",
    "TNFAIP3",
    "TNFAIP6",
    "TNFAIP8",
    "TNFAIP8L1",
    "TNFAIP8L2",
    "TNFAIP8L3",
    "TNFRSF10A",
    "TNFRSF10B",
    "TNFRSF10C",
    "TNFRSF10D",
    "TNFRSF11A",
    "TNFRSF11B",
    "TNFRSF12A",
    "TNFRSF13B",
    "TNFRSF13C",
    "TNFRSF14",
    "TNFRSF17",
    "TNFRSF18",
    "TNFRSF19",
    "TNFRSF1A",
    "TNFRSF1B",
    "TNFRSF21",
    "TNFRSF25",
    "TNFRSF4",
    "TNFRSF6B",
    "TNFRSF8",
    "TNFRSF9",
    "TNFSF10",
    "TNFSF11",
    "TNFSF12",
    "TNFSF12-TNFSF13",
    "TNFSF13",
    "TNFSF13B",
    "TNFSF14",
    "TNFSF15",
    "TNFSF18",
    "TNFSF4",
    "TNFSF8",
    "TNFSF9",
    "TNIK",
    "TNIP1",
    "TNIP2",
    "TNIP3",
    "TNK1",
    "TNK2",
    "TNKS",
    "TNKS1BP1",
    "TNKS2",
    "TNMD",
    "TNN",
    "TNNC1",
    "TNNC2",
    "TNNI1",
    "TNNI2",
    "TNNI3",
    "TNNI3K",
    "TNNT1",
    "TNNT2",
    "TNNT3",
    "TNP1",
    "TNP2",
    "TNPO1",
    "TNPO2",
    "TNPO3",
    "TNR",
    "TNRC6A",
    "TNRC6B",
    "TNRC6C",
    "TNS1",
    "TNS2",
    "TNS3",
    "TNS4",
    "TNXA",
    "TNXB",
    "TOB1",
    "TOB2",
    "TOB2P1",
    "TOE1",
    "TOLLIP",
    "TOM1",
    "TOM1L1",
    "TOM1L2",
    "TOMM20",
    "TOMM20L",
    "TOMM22",
    "TOMM34",
    "TOMM40",
    "TOMM40L",
    "TOMM5",
    "TOMM6",
    "TOMM7",
    "TOMM70",
    "TONSL",
    "TOP1",
    "TOP1MT",
    "TOP1P1",
    "TOP1P2",
    "TOP2A",
    "TOP2B",
    "TOP3A",
    "TOP3B",
    "TOPAZ1",
    "TOPBP1",
    "TOPORS",
    "TOR1A",
    "TOR1AIP1",
    "TOR1AIP2",
    "TOR1B",
    "TOR2A",
    "TOR3A",
    "TOR4A",
    "TOX",
    "TOX2",
    "TOX3",
    "TOX4",
    "TP53",
    "TP53AIP1",
    "TP53BP1",
    "TP53BP2",
    "TP53I11",
    "TP53I13",
    "TP53I3",
    "TP53INP1",
    "TP53INP2",
    "TP53RK",
    "TP53TG1",
    "TP53TG3",
    "TP53TG5",
    "TP63",
    "TP73",
    "TPBG",
    "TPBGL",
    "TPCN1",
    "TPCN2",
    "TPD52",
    "TPD52L1",
    "TPD52L2",
    "TPD52L3",
    "TPGS1",
    "TPGS2",
    "TPH1",
    "TPH2",
    "TPI1",
    "TPI1P2",
    "TPK1",
    "TPM1",
    "TPM2",
    "TPM3",
    "TPM3P9",
    "TPM4",
    "TPMT",
    "TPO",
    "TPP1",
    "TPP2",
    "TPPP",
    "TPPP2",
    "TPPP3",
    "TPR",
    "TPRG1",
    "TPRG1L",
    "TPRKB",
    "TPRX1",
    "TPRXL",
    "TPSAB1",
    "TPSB2",
    "TPSD1",
    "TPSG1",
    "TPST1",
    "TPST2",
    "TPT1",
    "TPT1-AS1",
    "TPTE",
    "TPTE2",
    "TPTE2P3",
    "TPTE2P6",
    "TPTEP1",
    "TPX2",
    "TRA2A",
    "TRA2B",
    "TRABD",
    "TRABD2A",
    "TRABD2B",
    "TRADD",
    "TRAF1",
    "TRAF2",
    "TRAF3",
    "TRAF3IP1",
    "TRAF3IP2",
    "TRAF3IP3",
    "TRAF4",
    "TRAF5",
    "TRAF6",
    "TRAF7",
    "TRAFD1",
    "TRAIP",
    "TRAK1",
    "TRAK2",
    "TRAM1",
    "TRAM1L1",
    "TRAM2",
    "TRANK1",
    "TRAP1",
    "TRAPPC1",
    "TRAPPC10",
    "TRAPPC11",
    "TRAPPC12",
    "TRAPPC13",
    "TRAPPC2",
    "TRAPPC2B",
    "TRAPPC2L",
    "TRAPPC3",
    "TRAPPC3L",
    "TRAPPC4",
    "TRAPPC5",
    "TRAPPC6A",
    "TRAPPC6B",
    "TRAPPC8",
    "TRAPPC9",
    "TRAT1",
    "TRAV20",
    "TRDN",
    "TREH",
    "TREM1",
    "TREM2",
    "TREML1",
    "TREML2",
    "TREML3P",
    "TREML4",
    "TREML5P",
    "TRERF1",
    "TREX1",
    "TREX2",
    "TRH",
    "TRHDE",
    "TRHR",
    "TRIAP1",
    "TRIB1",
    "TRIB2",
    "TRIB3",
    "TRIL",
    "TRIM10",
    "TRIM11",
    "TRIM13",
    "TRIM14",
    "TRIM15",
    "TRIM16",
    "TRIM16L",
    "TRIM17",
    "TRIM2",
    "TRIM21",
    "TRIM22",
    "TRIM23",
    "TRIM24",
    "TRIM25",
    "TRIM26",
    "TRIM27",
    "TRIM28",
    "TRIM29",
    "TRIM3",
    "TRIM31",
    "TRIM32",
    "TRIM33",
    "TRIM34",
    "TRIM35",
    "TRIM36",
    "TRIM37",
    "TRIM38",
    "TRIM39",
    "TRIM4",
    "TRIM40",
    "TRIM41",
    "TRIM42",
    "TRIM43",
    "TRIM43B",
    "TRIM44",
    "TRIM45",
    "TRIM46",
    "TRIM47",
    "TRIM48",
    "TRIM49",
    "TRIM49B",
    "TRIM49C",
    "TRIM49D1",
    "TRIM49D2",
    "TRIM5",
    "TRIM50",
    "TRIM51",
    "TRIM52",
    "TRIM54",
    "TRIM55",
    "TRIM56",
    "TRIM58",
    "TRIM59",
    "TRIM6",
    "TRIM6-TRIM34",
    "TRIM60",
    "TRIM61",
    "TRIM62",
    "TRIM63",
    "TRIM64",
    "TRIM64C",
    "TRIM65",
    "TRIM66",
    "TRIM67",
    "TRIM68",
    "TRIM69",
    "TRIM7",
    "TRIM71",
    "TRIM72",
    "TRIM73",
    "TRIM74",
    "TRIM8",
    "TRIM9",
    "TRIML1",
    "TRIML2",
    "TRIO",
    "TRIOBP",
    "TRIP10",
    "TRIP11",
    "TRIP12",
    "TRIP13",
    "TRIP4",
    "TRIP6",
    "TRIQK",
    "TRIT1",
    "TRMO",
    "TRMT1",
    "TRMT10A",
    "TRMT10B",
    "TRMT10C",
    "TRMT11",
    "TRMT112",
    "TRMT12",
    "TRMT13",
    "TRMT1L",
    "TRMT2A",
    "TRMT2B",
    "TRMT44",
    "TRMT5",
    "TRMT6",
    "TRMT61A",
    "TRMT61B",
    "TRMU",
    "TRNAU1AP",
    "TRNP1",
    "TRNT1",
    "TRO",
    "TROAP",
    "TROVE2",
    "TRPA1",
    "TRPC1",
    "TRPC2",
    "TRPC3",
    "TRPC4",
    "TRPC4AP",
    "TRPC5",
    "TRPC6",
    "TRPC7",
    "TRPM1",
    "TRPM3",
    "TRPM4",
    "TRPM5",
    "TRPM6",
    "TRPM7",
    "TRPM8",
    "TRPS1",
    "TRPT1",
    "TRPV1",
    "TRPV2",
    "TRPV3",
    "TRPV4",
    "TRPV5",
    "TRPV6",
    "TRRAP",
    "TRUB1",
    "TRUB2",
    "TSACC",
    "TSC1",
    "TSC2",
    "TSC22D1",
    "TSC22D2",
    "TSC22D3",
    "TSC22D4",
    "TSEN15",
    "TSEN2",
    "TSEN34",
    "TSEN54",
    "TSFM",
    "TSG1",
    "TSG101",
    "TSGA10",
    "TSGA10IP",
    "TSGA13",
    "TSHB",
    "TSHR",
    "TSHZ1",
    "TSHZ2",
    "TSHZ3",
    "TSIX",
    "TSKS",
    "TSKU",
    "TSLP",
    "TSN",
    "TSNARE1",
    "TSNAX",
    "TSNAXIP1",
    "TSPAN1",
    "TSPAN10",
    "TSPAN11",
    "TSPAN12",
    "TSPAN13",
    "TSPAN14",
    "TSPAN15",
    "TSPAN16",
    "TSPAN17",
    "TSPAN18",
    "TSPAN19",
    "TSPAN2",
    "TSPAN3",
    "TSPAN31",
    "TSPAN32",
    "TSPAN33",
    "TSPAN4",
    "TSPAN5",
    "TSPAN6",
    "TSPAN7",
    "TSPAN8",
    "TSPAN9",
    "TSPEAR",
    "TSPO",
    "TSPO2",
    "TSPOAP1",
    "TSPY1",
    "TSPY2",
    "TSPY26P",
    "TSPY3",
    "TSPY4",
    "TSPY8",
    "TSPYL1",
    "TSPYL2",
    "TSPYL4",
    "TSPYL5",
    "TSPYL6",
    "TSR1",
    "TSR2",
    "TSR3",
    "TSSC1",
    "TSSC2",
    "TSSC4",
    "TSSK1B",
    "TSSK2",
    "TSSK3",
    "TSSK4",
    "TSSK6",
    "TST",
    "TSTA3",
    "TSTD1",
    "TSTD2",
    "TTBK1",
    "TTBK2",
    "TTC1",
    "TTC12",
    "TTC13",
    "TTC14",
    "TTC16",
    "TTC17",
    "TTC19",
    "TTC21A",
    "TTC21B",
    "TTC22",
    "TTC23L",
    "TTC24",
    "TTC25",
    "TTC26",
    "TTC27",
    "TTC28",
    "TTC28-AS1",
    "TTC29",
    "TTC3",
    "TTC30A",
    "TTC30B",
    "TTC31",
    "TTC32",
    "TTC33",
    "TTC36",
    "TTC37",
    "TTC38",
    "TTC39A",
    "TTC39B",
    "TTC39C",
    "TTC3P1",
    "TTC4",
    "TTC41P",
    "TTC5",
    "TTC7A",
    "TTC7B",
    "TTC8",
    "TTC9",
    "TTC9B",
    "TTC9C",
    "TTF1",
    "TTF2",
    "TTI1",
    "TTI2",
    "TTK",
    "TTL",
    "TTLL1",
    "TTLL10",
    "TTLL11",
    "TTLL12",
    "TTLL2",
    "TTLL3",
    "TTLL4",
    "TTLL5",
    "TTLL6",
    "TTLL7",
    "TTLL9",
    "TTN",
    "TTPA",
    "TTPAL",
    "TTR",
    "TTTY1",
    "TTTY10",
    "TTTY11",
    "TTTY12",
    "TTTY13",
    "TTTY14",
    "TTTY15",
    "TTTY16",
    "TTTY17A",
    "TTTY17B",
    "TTTY17C",
    "TTTY18",
    "TTTY19",
    "TTTY1B",
    "TTTY2",
    "TTTY20",
    "TTTY21",
    "TTTY21B",
    "TTTY22",
    "TTTY23",
    "TTTY23B",
    "TTTY2B",
    "TTTY3",
    "TTTY3B",
    "TTTY4",
    "TTTY4B",
    "TTTY4C",
    "TTTY5",
    "TTTY6",
    "TTTY6B",
    "TTTY7",
    "TTTY7B",
    "TTTY8",
    "TTTY8B",
    "TTTY9A",
    "TTTY9B",
    "TTYH1",
    "TTYH2",
    "TTYH3",
    "TUB",
    "TUBA1A",
    "TUBA1B",
    "TUBA1C",
    "TUBA3C",
    "TUBA3D",
    "TUBA3E",
    "TUBA3FP",
    "TUBA4A",
    "TUBA4B",
    "TUBA8",
    "TUBAL3",
    "TUBB",
    "TUBB1",
    "TUBB2A",
    "TUBB2B",
    "TUBB3",
    "TUBB4A",
    "TUBB4B",
    "TUBB6",
    "TUBB8",
    "TUBD1",
    "TUBE1",
    "TUBG1",
    "TUBG2",
    "TUBGCP2",
    "TUBGCP3",
    "TUBGCP4",
    "TUBGCP5",
    "TUBGCP6",
    "TUFM",
    "TUFT1",
    "TUG1",
    "TULP1",
    "TULP2",
    "TULP3",
    "TULP4",
    "TUSC1",
    "TUSC2",
    "TUSC3",
    "TUSC5",
    "TUSC7",
    "TUT1",
    "TVP23A",
    "TVP23B",
    "TVP23C",
    "TWF1",
    "TWF2",
    "TWIST1",
    "TWIST2",
    "TWISTNB",
    "TWSG1",
    "TXK",
    "TXLNA",
    "TXLNB",
    "TXLNG",
    "TXN",
    "TXN2",
    "TXNDC11",
    "TXNDC12",
    "TXNDC15",
    "TXNDC16",
    "TXNDC17",
    "TXNDC2",
    "TXNDC5",
    "TXNDC8",
    "TXNDC9",
    "TXNIP",
    "TXNL1",
    "TXNL4A",
    "TXNL4B",
    "TXNRD1",
    "TXNRD2",
    "TXNRD3NB",
    "TYK2",
    "TYMP",
    "TYMS",
    "TYMSOS",
    "TYR",
    "TYRO3",
    "TYROBP",
    "TYRP1",
    "TYSND1",
    "TYW1",
    "TYW1B",
    "TYW3",
    "TYW5",
    "U2AF1",
    "U2AF1L4",
    "U2AF2",
    "U2SURP",
    "UACA",
    "UAP1",
    "UAP1L1",
    "UBA1",
    "UBA2",
    "UBA3",
    "UBA5",
    "UBA52",
    "UBA6",
    "UBA7",
    "UBAC1",
    "UBAC2",
    "UBALD1",
    "UBALD2",
    "UBAP1",
    "UBAP1L",
    "UBAP2",
    "UBAP2L",
    "UBASH3A",
    "UBASH3B",
    "UBB",
    "UBC",
    "UBD",
    "UBE2A",
    "UBE2B",
    "UBE2C",
    "UBE2D1",
    "UBE2D2",
    "UBE2D3",
    "UBE2D4",
    "UBE2DNL",
    "UBE2E1",
    "UBE2E2",
    "UBE2E3",
    "UBE2F",
    "UBE2G1",
    "UBE2G2",
    "UBE2H",
    "UBE2I",
    "UBE2J1",
    "UBE2J2",
    "UBE2K",
    "UBE2L6",
    "UBE2M",
    "UBE2MP1",
    "UBE2N",
    "UBE2NL",
    "UBE2O",
    "UBE2Q1",
    "UBE2Q2",
    "UBE2Q2P1",
    "UBE2Q2P2",
    "UBE2R2",
    "UBE2S",
    "UBE2T",
    "UBE2U",
    "UBE2V1",
    "UBE2V2",
    "UBE2W",
    "UBE2Z",
    "UBE3A",
    "UBE3B",
    "UBE3C",
    "UBE3D",
    "UBE4A",
    "UBE4B",
    "UBFD1",
    "UBIAD1",
    "UBL3",
    "UBL4A",
    "UBL4B",
    "UBL5",
    "UBL7",
    "UBLCP1",
    "UBN1",
    "UBN2",
    "UBOX5",
    "UBP1",
    "UBQLN1",
    "UBQLN2",
    "UBQLN3",
    "UBQLN4",
    "UBQLNL",
    "UBR1",
    "UBR2",
    "UBR3",
    "UBR4",
    "UBR5",
    "UBTD1",
    "UBTD2",
    "UBTF",
    "UBTFL1",
    "UBXN1",
    "UBXN10",
    "UBXN11",
    "UBXN2A",
    "UBXN2B",
    "UBXN4",
    "UBXN6",
    "UBXN7",
    "UBXN8",
    "UCA1",
    "UCHL1",
    "UCHL3",
    "UCHL5",
    "UCK1",
    "UCK2",
    "UCKL1",
    "UCKL1-AS1",
    "UCMA",
    "UCN",
    "UCN2",
    "UCN3",
    "UCP1",
    "UCP2",
    "UCP3",
    "UEVLD",
    "UFC1",
    "UFD1L",
    "UFL1",
    "UFM1",
    "UFSP1",
    "UFSP2",
    "UGCG",
    "UGDH",
    "UGGT1",
    "UGGT2",
    "UGP2",
    "UGT1A1",
    "UGT1A10",
    "UGT1A3",
    "UGT1A4",
    "UGT1A5",
    "UGT1A6",
    "UGT1A7",
    "UGT1A8",
    "UGT1A9",
    "UGT2A1",
    "UGT2A2",
    "UGT2A3",
    "UGT2B10",
    "UGT2B11",
    "UGT2B15",
    "UGT2B17",
    "UGT2B28",
    "UGT2B4",
    "UGT2B7",
    "UGT3A1",
    "UGT3A2",
    "UGT8",
    "UHMK1",
    "UHRF1",
    "UHRF1BP1",
    "UHRF1BP1L",
    "UHRF2",
    "UIMC1",
    "ULBP1",
    "ULBP2",
    "ULBP3",
    "ULK1",
    "ULK2",
    "ULK3",
    "ULK4",
    "UMAD1",
    "UMOD",
    "UMODL1",
    "UMPS",
    "UNC119",
    "UNC119B",
    "UNC13A",
    "UNC13B",
    "UNC13C",
    "UNC13D",
    "UNC45A",
    "UNC45B",
    "UNC50",
    "UNC5A",
    "UNC5B",
    "UNC5C",
    "UNC5CL",
    "UNC5D",
    "UNC79",
    "UNC80",
    "UNC93A",
    "UNC93B1",
    "UNCX",
    "UNG",
    "UNK",
    "UNKL",
    "UNQ6494",
    "UOX",
    "UPB1",
    "UPF1",
    "UPF2",
    "UPF3A",
    "UPF3B",
    "UPK1A",
    "UPK1B",
    "UPK2",
    "UPK3A",
    "UPK3B",
    "UPK3BL",
    "UPP1",
    "UPP2",
    "UPRT",
    "UQCC1",
    "UQCC2",
    "UQCC3",
    "UQCR10",
    "UQCR11",
    "UQCRB",
    "UQCRBP1",
    "UQCRC1",
    "UQCRC2",
    "UQCRFS1",
    "UQCRH",
    "UQCRHL",
    "UQCRQ",
    "URAD",
    "URAHP",
    "URB1",
    "URB2",
    "URGCP",
    "URM1",
    "UROC1",
    "UROD",
    "UROS",
    "USB1",
    "USE1",
    "USF1",
    "USF2",
    "USF3",
    "USH1C",
    "USH1G",
    "USH2A",
    "USHBP1",
    "USMG5",
    "USO1",
    "USP1",
    "USP10",
    "USP11",
    "USP12",
    "USP13",
    "USP14",
    "USP15",
    "USP16",
    "USP17L2",
    "USP17L24",
    "USP17L26",
    "USP17L27",
    "USP17L28",
    "USP17L29",
    "USP17L30",
    "USP17L5",
    "USP17L6P",
    "USP18",
    "USP19",
    "USP2",
    "USP20",
    "USP21",
    "USP22",
    "USP24",
    "USP25",
    "USP26",
    "USP27X",
    "USP28",
    "USP29",
    "USP3",
    "USP30",
    "USP31",
    "USP32",
    "USP32P1",
    "USP32P2",
    "USP33",
    "USP34",
    "USP35",
    "USP37",
    "USP38",
    "USP39",
    "USP4",
    "USP40",
    "USP42",
    "USP43",
    "USP44",
    "USP45",
    "USP46",
    "USP47",
    "USP48",
    "USP49",
    "USP5",
    "USP50",
    "USP51",
    "USP53",
    "USP54",
    "USP6",
    "USP6NL",
    "USP7",
    "USP8",
    "USP9X",
    "USP9Y",
    "USPL1",
    "UST",
    "UTF1",
    "UTP11",
    "UTP14A",
    "UTP14C",
    "UTP15",
    "UTP18",
    "UTP20",
    "UTP23",
    "UTP3",
    "UTP4",
    "UTP6",
    "UTRN",
    "UTS2",
    "UTS2B",
    "UTS2R",
    "UTY",
    "UVRAG",
    "UVSSA",
    "UXS1",
    "UXT",
    "VAC14",
    "VAMP1",
    "VAMP2",
    "VAMP3",
    "VAMP4",
    "VAMP5",
    "VAMP7",
    "VAMP8",
    "VANGL1",
    "VANGL2",
    "VAPA",
    "VAPB",
    "VARS",
    "VARS2",
    "VASH1",
    "VASH2",
    "VASN",
    "VASP",
    "VAT1",
    "VAT1L",
    "VAV1",
    "VAV2",
    "VAV3",
    "VAX1",
    "VAX2",
    "VBP1",
    "VCAM1",
    "VCAN",
    "VCL",
    "VCP",
    "VCPIP1",
    "VCPKMT",
    "VCX",
    "VCX2",
    "VCX3A",
    "VCX3B",
    "VCY",
    "VCY1B",
    "VDAC1",
    "VDAC2",
    "VDAC3",
    "VDR",
    "VEGFA",
    "VEGFB",
    "VEGFC",
    "VENTX",
    "VENTXP1",
    "VENTXP7",
    "VEPH1",
    "VEZF1",
    "VEZT",
    "VGF",
    "VGLL1",
    "VGLL2",
    "VGLL3",
    "VGLL4",
    "VHL",
    "VHLL",
    "VIL1",
    "VILL",
    "VIM",
    "VIMP",
    "VIP",
    "VIPAS39",
    "VIPR1",
    "VIPR2",
    "VIT",
    "VKORC1",
    "VKORC1L1",
    "VLDLR",
    "VLDLR-AS1",
    "VMA21",
    "VMAC",
    "VMO1",
    "VMP1",
    "VN1R1",
    "VN1R2",
    "VN1R4",
    "VN1R5",
    "VNN1",
    "VNN2",
    "VNN3",
    "VOPP1",
    "VPREB1",
    "VPREB3",
    "VPS11",
    "VPS13A",
    "VPS13A-AS1",
    "VPS13B",
    "VPS13C",
    "VPS13D",
    "VPS16",
    "VPS18",
    "VPS25",
    "VPS26A",
    "VPS26B",
    "VPS28",
    "VPS29",
    "VPS33A",
    "VPS33B",
    "VPS35",
    "VPS36",
    "VPS37A",
    "VPS37B",
    "VPS37C",
    "VPS37D",
    "VPS39",
    "VPS41",
    "VPS45",
    "VPS4A",
    "VPS4B",
    "VPS50",
    "VPS51",
    "VPS52",
    "VPS53",
    "VPS54",
    "VPS72",
    "VPS8",
    "VPS9D1",
    "VPS9D1-AS1",
    "VRK1",
    "VRK2",
    "VRK3",
    "VRTN",
    "VSIG1",
    "VSIG10",
    "VSIG10L",
    "VSIG2",
    "VSIG4",
    "VSIG8",
    "VSNL1",
    "VSTM1",
    "VSTM2A",
    "VSTM2B",
    "VSTM2L",
    "VSTM4",
    "VSTM5",
    "VSX1",
    "VSX2",
    "VTA1",
    "VTCN1",
    "VTI1A",
    "VTI1B",
    "VTN",
    "VTRNA1-1",
    "VTRNA1-2",
    "VTRNA2-1",
    "VWA1",
    "VWA3A",
    "VWA3B",
    "VWA5A",
    "VWA5B1",
    "VWA5B2",
    "VWA7",
    "VWA8",
    "VWC2",
    "VWC2L",
    "VWCE",
    "VWDE",
    "VWF",
    "WAC",
    "WAPL",
    "WARS",
    "WARS2",
    "WAS",
    "WASF1",
    "WASF2",
    "WASF3",
    "WASH1",
    "WASH2P",
    "WASH3P",
    "WASH7P",
    "WASL",
    "WBP1",
    "WBP11",
    "WBP11P1",
    "WBP1L",
    "WBP2",
    "WBP2NL",
    "WBP4",
    "WBSCR17",
    "WBSCR22",
    "WBSCR27",
    "WBSCR28",
    "WDCP",
    "WDFY1",
    "WDFY2",
    "WDFY3",
    "WDFY4",
    "WDHD1",
    "WDPCP",
    "WDR1",
    "WDR11",
    "WDR12",
    "WDR13",
    "WDR17",
    "WDR18",
    "WDR19",
    "WDR20",
    "WDR24",
    "WDR25",
    "WDR26",
    "WDR27",
    "WDR3",
    "WDR31",
    "WDR33",
    "WDR34",
    "WDR35",
    "WDR36",
    "WDR37",
    "WDR38",
    "WDR4",
    "WDR41",
    "WDR44",
    "WDR45",
    "WDR45B",
    "WDR46",
    "WDR47",
    "WDR48",
    "WDR49",
    "WDR5",
    "WDR53",
    "WDR54",
    "WDR55",
    "WDR59",
    "WDR5B",
    "WDR6",
    "WDR60",
    "WDR61",
    "WDR62",
    "WDR63",
    "WDR64",
    "WDR66",
    "WDR7",
    "WDR70",
    "WDR72",
    "WDR73",
    "WDR74",
    "WDR75",
    "WDR76",
    "WDR77",
    "WDR78",
    "WDR81",
    "WDR82",
    "WDR83",
    "WDR83OS",
    "WDR86",
    "WDR87",
    "WDR88",
    "WDR89",
    "WDR90",
    "WDR91",
    "WDR92",
    "WDR93",
    "WDSUB1",
    "WDTC1",
    "WDYHV1",
    "WEE1",
    "WEE2",
    "WFDC1",
    "WFDC10A",
    "WFDC10B",
    "WFDC11",
    "WFDC12",
    "WFDC13",
    "WFDC2",
    "WFDC3",
    "WFDC5",
    "WFDC6",
    "WFDC8",
    "WFDC9",
    "WFIKKN1",
    "WFIKKN2",
    "WFS1",
    "WHAMM",
    "WHAMMP2",
    "WHAMMP3",
    "WHRN",
    "WHSC1",
    "WHSC1L1",
    "WI2-2373I1.2",
    "WIF1",
    "WIPF1",
    "WIPF2",
    "WIPF3",
    "WIPI1",
    "WIPI2",
    "WISP1",
    "WISP2",
    "WISP3",
    "WIZ",
    "WLS",
    "WNK1",
    "WNK2",
    "WNK3",
    "WNK4",
    "WNT1",
    "WNT10A",
    "WNT10B",
    "WNT11",
    "WNT16",
    "WNT2",
    "WNT2B",
    "WNT3",
    "WNT3A",
    "WNT4",
    "WNT5A",
    "WNT5B",
    "WNT6",
    "WNT7A",
    "WNT7B",
    "WNT8A",
    "WNT8B",
    "WNT9A",
    "WNT9B",
    "WRAP53",
    "WRAP73",
    "WRB",
    "WRN",
    "WRNIP1",
    "WSB1",
    "WSB2",
    "WSCD1",
    "WSCD2",
    "WSPAR",
    "WT1",
    "WT1-AS",
    "WTAP",
    "WTH3DI",
    "WTIP",
    "WWC1",
    "WWC2",
    "WWC3",
    "WWOX",
    "WWP1",
    "WWP2",
    "WWTR1",
    "XAB2",
    "XACT",
    "XAF1",
    "XAGE1E",
    "XAGE2",
    "XAGE3",
    "XAGE5",
    "XBP1",
    "XCL1",
    "XCL2",
    "XCR1",
    "XDH",
    "XG",
    "XGY2",
    "XIAP",
    "XIRP1",
    "XIRP2",
    "XIST",
    "XK",
    "XKR3",
    "XKR4",
    "XKR5",
    "XKR6",
    "XKR7",
    "XKR8",
    "XKR9",
    "XKRX",
    "XKRY",
    "XKRY2",
    "XPA",
    "XPC",
    "XPNPEP1",
    "XPNPEP2",
    "XPNPEP3",
    "XPO1",
    "XPO4",
    "XPO5",
    "XPO6",
    "XPO7",
    "XPOT",
    "XPR1",
    "XRCC1",
    "XRCC2",
    "XRCC3",
    "XRCC4",
    "XRCC5",
    "XRCC6",
    "XRCC6P5",
    "XRN1",
    "XRN2",
    "XRRA1",
    "XXYLT1",
    "XYLB",
    "XYLT1",
    "XYLT2",
    "YAE1D1",
    "YAF2",
    "YAP1",
    "YARS",
    "YARS2",
    "YBEY",
    "YBX1",
    "YBX2",
    "YBX3",
    "YDJC",
    "YEATS2",
    "YEATS4",
    "YES1",
    "YIF1A",
    "YIF1B",
    "YIPF1",
    "YIPF2",
    "YIPF3",
    "YIPF4",
    "YIPF5",
    "YIPF6",
    "YIPF7",
    "YJEFN3",
    "YKT6",
    "YLPM1",
    "YME1L1",
    "YOD1",
    "YPEL1",
    "YPEL2",
    "YPEL3",
    "YPEL4",
    "YPEL5",
    "YRDC",
    "YTHDC1",
    "YTHDC2",
    "YTHDF1",
    "YTHDF2",
    "YTHDF3",
    "YWHAB",
    "YWHAE",
    "YWHAEP1",
    "YWHAEP7",
    "YWHAG",
    "YWHAH",
    "YWHAQ",
    "YWHAZ",
    "YY1",
    "YY1AP1",
    "YY1P2",
    "YY2",
    "ZACN",
    "ZADH2",
    "ZAK",
    "ZAN",
    "ZAP70",
    "ZAR1",
    "ZAR1L",
    "ZBBX",
    "ZBED1",
    "ZBED2",
    "ZBED3",
    "ZBED4",
    "ZBED5",
    "ZBED6CL",
    "ZBED8",
    "ZBED9",
    "ZBP1",
    "ZBTB1",
    "ZBTB10",
    "ZBTB11",
    "ZBTB11-AS1",
    "ZBTB12",
    "ZBTB14",
    "ZBTB16",
    "ZBTB17",
    "ZBTB18",
    "ZBTB2",
    "ZBTB20",
    "ZBTB21",
    "ZBTB22",
    "ZBTB24",
    "ZBTB25",
    "ZBTB26",
    "ZBTB3",
    "ZBTB32",
    "ZBTB33",
    "ZBTB34",
    "ZBTB37",
    "ZBTB38",
    "ZBTB39",
    "ZBTB4",
    "ZBTB40",
    "ZBTB41",
    "ZBTB42",
    "ZBTB43",
    "ZBTB44",
    "ZBTB45",
    "ZBTB46",
    "ZBTB47",
    "ZBTB48",
    "ZBTB49",
    "ZBTB5",
    "ZBTB6",
    "ZBTB7A",
    "ZBTB7B",
    "ZBTB7C",
    "ZBTB8A",
    "ZBTB8OS",
    "ZBTB9",
    "ZC2HC1A",
    "ZC2HC1B",
    "ZC2HC1C",
    "ZC3H10",
    "ZC3H11A",
    "ZC3H12A",
    "ZC3H12B",
    "ZC3H12C",
    "ZC3H12D",
    "ZC3H13",
    "ZC3H14",
    "ZC3H15",
    "ZC3H18",
    "ZC3H3",
    "ZC3H4",
    "ZC3H6",
    "ZC3H7A",
    "ZC3H7B",
    "ZC3H8",
    "ZC3HAV1",
    "ZC3HAV1L",
    "ZC3HC1",
    "ZC4H2",
    "ZCCHC10",
    "ZCCHC11",
    "ZCCHC12",
    "ZCCHC13",
    "ZCCHC14",
    "ZCCHC16",
    "ZCCHC17",
    "ZCCHC18",
    "ZCCHC2",
    "ZCCHC24",
    "ZCCHC3",
    "ZCCHC4",
    "ZCCHC5",
    "ZCCHC6",
    "ZCCHC7",
    "ZCCHC8",
    "ZCCHC9",
    "ZCRB1",
    "ZCWPW1",
    "ZCWPW2",
    "ZDBF2",
    "ZDHHC1",
    "ZDHHC11",
    "ZDHHC12",
    "ZDHHC13",
    "ZDHHC14",
    "ZDHHC15",
    "ZDHHC16",
    "ZDHHC17",
    "ZDHHC18",
    "ZDHHC19",
    "ZDHHC2",
    "ZDHHC20",
    "ZDHHC21",
    "ZDHHC22",
    "ZDHHC23",
    "ZDHHC24",
    "ZDHHC3",
    "ZDHHC4",
    "ZDHHC5",
    "ZDHHC6",
    "ZDHHC7",
    "ZDHHC8",
    "ZDHHC8P1",
    "ZDHHC9",
    "ZEB1",
    "ZEB1-AS1",
    "ZEB2",
    "ZER1",
    "ZFAND1",
    "ZFAND2A",
    "ZFAND2B",
    "ZFAND3",
    "ZFAND4",
    "ZFAND5",
    "ZFAND6",
    "ZFAS1",
    "ZFAT",
    "ZFAT-AS1",
    "ZFC3H1",
    "ZFHX2",
    "ZFHX3",
    "ZFHX4",
    "ZFHX4-AS1",
    "ZFP1",
    "ZFP14",
    "ZFP2",
    "ZFP28",
    "ZFP3",
    "ZFP30",
    "ZFP36",
    "ZFP36L1",
    "ZFP36L2",
    "ZFP37",
    "ZFP41",
    "ZFP42",
    "ZFP57",
    "ZFP62",
    "ZFP64",
    "ZFP69",
    "ZFP69B",
    "ZFP82",
    "ZFP90",
    "ZFP91",
    "ZFP92",
    "ZFPL1",
    "ZFPM1",
    "ZFPM2",
    "ZFR",
    "ZFR2",
    "ZFX",
    "ZFY",
    "ZFYVE1",
    "ZFYVE16",
    "ZFYVE19",
    "ZFYVE21",
    "ZFYVE26",
    "ZFYVE27",
    "ZFYVE28",
    "ZFYVE9",
    "ZG16",
    "ZG16B",
    "ZGPAT",
    "ZGRF1",
    "ZHX1",
    "ZHX2",
    "ZHX3",
    "ZIC1",
    "ZIC2",
    "ZIC3",
    "ZIC4",
    "ZIC5",
    "ZIK1",
    "ZIM2",
    "ZIM3",
    "ZKSCAN1",
    "ZKSCAN2",
    "ZKSCAN3",
    "ZKSCAN4",
    "ZKSCAN5",
    "ZKSCAN7",
    "ZKSCAN8",
    "ZMAT2",
    "ZMAT3",
    "ZMAT4",
    "ZMAT5",
    "ZMIZ1",
    "ZMIZ2",
    "ZMPSTE24",
    "ZMYM1",
    "ZMYM2",
    "ZMYM3",
    "ZMYM4",
    "ZMYM5",
    "ZMYM6",
    "ZMYND10",
    "ZMYND11",
    "ZMYND12",
    "ZMYND15",
    "ZMYND19",
    "ZMYND8",
    "ZNF10",
    "ZNF100",
    "ZNF101",
    "ZNF106",
    "ZNF107",
    "ZNF112",
    "ZNF114",
    "ZNF117",
    "ZNF12",
    "ZNF121",
    "ZNF124",
    "ZNF131",
    "ZNF132",
    "ZNF133",
    "ZNF134",
    "ZNF135",
    "ZNF136",
    "ZNF138",
    "ZNF14",
    "ZNF140",
    "ZNF141",
    "ZNF143",
    "ZNF146",
    "ZNF148",
    "ZNF155",
    "ZNF157",
    "ZNF16",
    "ZNF160",
    "ZNF165",
    "ZNF169",
    "ZNF17",
    "ZNF174",
    "ZNF175",
    "ZNF177",
    "ZNF18",
    "ZNF180",
    "ZNF181",
    "ZNF182",
    "ZNF184",
    "ZNF185",
    "ZNF189",
    "ZNF19",
    "ZNF195",
    "ZNF197",
    "ZNF2",
    "ZNF20",
    "ZNF200",
    "ZNF202",
    "ZNF204P",
    "ZNF205",
    "ZNF205-AS1",
    "ZNF207",
    "ZNF208",
    "ZNF211",
    "ZNF212",
    "ZNF213",
    "ZNF214",
    "ZNF215",
    "ZNF217",
    "ZNF219",
    "ZNF22",
    "ZNF221",
    "ZNF222",
    "ZNF223",
    "ZNF224",
    "ZNF225",
    "ZNF226",
    "ZNF227",
    "ZNF229",
    "ZNF23",
    "ZNF230",
    "ZNF232",
    "ZNF233",
    "ZNF234",
    "ZNF235",
    "ZNF236",
    "ZNF239",
    "ZNF24",
    "ZNF248",
    "ZNF25",
    "ZNF250",
    "ZNF251",
    "ZNF252P",
    "ZNF253",
    "ZNF254",
    "ZNF256",
    "ZNF257",
    "ZNF26",
    "ZNF260",
    "ZNF263",
    "ZNF264",
    "ZNF266",
    "ZNF267",
    "ZNF268",
    "ZNF273",
    "ZNF274",
    "ZNF275",
    "ZNF276",
    "ZNF277",
    "ZNF28",
    "ZNF280A",
    "ZNF280B",
    "ZNF280C",
    "ZNF280D",
    "ZNF281",
    "ZNF282",
    "ZNF283",
    "ZNF284",
    "ZNF285",
    "ZNF286A",
    "ZNF286B",
    "ZNF287",
    "ZNF292",
    "ZNF296",
    "ZNF3",
    "ZNF30",
    "ZNF300",
    "ZNF300P1",
    "ZNF302",
    "ZNF304",
    "ZNF311",
    "ZNF317",
    "ZNF318",
    "ZNF319",
    "ZNF32",
    "ZNF320",
    "ZNF322",
    "ZNF324",
    "ZNF324B",
    "ZNF326",
    "ZNF329",
    "ZNF330",
    "ZNF331",
    "ZNF333",
    "ZNF335",
    "ZNF337",
    "ZNF33A",
    "ZNF33B",
    "ZNF34",
    "ZNF341",
    "ZNF343",
    "ZNF345",
    "ZNF346",
    "ZNF347",
    "ZNF35",
    "ZNF350",
    "ZNF354A",
    "ZNF354B",
    "ZNF354C",
    "ZNF358",
    "ZNF362",
    "ZNF365",
    "ZNF366",
    "ZNF367",
    "ZNF37A",
    "ZNF37BP",
    "ZNF382",
    "ZNF383",
    "ZNF384",
    "ZNF385A",
    "ZNF385B",
    "ZNF385D",
    "ZNF391",
    "ZNF394",
    "ZNF395",
    "ZNF396",
    "ZNF397",
    "ZNF398",
    "ZNF404",
    "ZNF407",
    "ZNF408",
    "ZNF41",
    "ZNF410",
    "ZNF414",
    "ZNF415",
    "ZNF416",
    "ZNF417",
    "ZNF418",
    "ZNF419",
    "ZNF420",
    "ZNF423",
    "ZNF425",
    "ZNF426",
    "ZNF428",
    "ZNF429",
    "ZNF43",
    "ZNF430",
    "ZNF431",
    "ZNF432",
    "ZNF433",
    "ZNF436",
    "ZNF438",
    "ZNF439",
    "ZNF44",
    "ZNF440",
    "ZNF441",
    "ZNF442",
    "ZNF443",
    "ZNF444",
    "ZNF445",
    "ZNF446",
    "ZNF449",
    "ZNF45",
    "ZNF451",
    "ZNF454",
    "ZNF460",
    "ZNF461",
    "ZNF462",
    "ZNF467",
    "ZNF470",
    "ZNF471",
    "ZNF473",
    "ZNF474",
    "ZNF479",
    "ZNF48",
    "ZNF480",
    "ZNF483",
    "ZNF484",
    "ZNF485",
    "ZNF486",
    "ZNF487",
    "ZNF488",
    "ZNF490",
    "ZNF491",
    "ZNF492",
    "ZNF493",
    "ZNF496",
    "ZNF497",
    "ZNF500",
    "ZNF501",
    "ZNF502",
    "ZNF503",
    "ZNF506",
    "ZNF507",
    "ZNF510",
    "ZNF511",
    "ZNF512",
    "ZNF512B",
    "ZNF513",
    "ZNF514",
    "ZNF516",
    "ZNF517",
    "ZNF518A",
    "ZNF518B",
    "ZNF519",
    "ZNF521",
    "ZNF524",
    "ZNF525",
    "ZNF526",
    "ZNF527",
    "ZNF528",
    "ZNF529",
    "ZNF530",
    "ZNF532",
    "ZNF534",
    "ZNF536",
    "ZNF540",
    "ZNF542P",
    "ZNF543",
    "ZNF544",
    "ZNF546",
    "ZNF547",
    "ZNF548",
    "ZNF549",
    "ZNF551",
    "ZNF552",
    "ZNF555",
    "ZNF556",
    "ZNF557",
    "ZNF558",
    "ZNF559",
    "ZNF560",
    "ZNF561",
    "ZNF562",
    "ZNF563",
    "ZNF564",
    "ZNF565",
    "ZNF566",
    "ZNF567",
    "ZNF568",
    "ZNF569",
    "ZNF57",
    "ZNF570",
    "ZNF571",
    "ZNF572",
    "ZNF573",
    "ZNF574",
    "ZNF575",
    "ZNF576",
    "ZNF577",
    "ZNF579",
    "ZNF580",
    "ZNF581",
    "ZNF582",
    "ZNF583",
    "ZNF584",
    "ZNF585A",
    "ZNF585B",
    "ZNF586",
    "ZNF587",
    "ZNF589",
    "ZNF592",
    "ZNF593",
    "ZNF594",
    "ZNF595",
    "ZNF596",
    "ZNF597",
    "ZNF598",
    "ZNF599",
    "ZNF600",
    "ZNF605",
    "ZNF606",
    "ZNF607",
    "ZNF608",
    "ZNF609",
    "ZNF610",
    "ZNF611",
    "ZNF613",
    "ZNF614",
    "ZNF615",
    "ZNF616",
    "ZNF618",
    "ZNF620",
    "ZNF621",
    "ZNF622",
    "ZNF623",
    "ZNF624",
    "ZNF625",
    "ZNF626",
    "ZNF627",
    "ZNF628",
    "ZNF629",
    "ZNF630",
    "ZNF638",
    "ZNF639",
    "ZNF641",
    "ZNF644",
    "ZNF645",
    "ZNF646",
    "ZNF648",
    "ZNF649",
    "ZNF652",
    "ZNF653",
    "ZNF654",
    "ZNF655",
    "ZNF658",
    "ZNF658B",
    "ZNF660",
    "ZNF662",
    "ZNF664",
    "ZNF665",
    "ZNF667",
    "ZNF667-AS1",
    "ZNF668",
    "ZNF669",
    "ZNF670",
    "ZNF671",
    "ZNF672",
    "ZNF674",
    "ZNF674-AS1",
    "ZNF675",
    "ZNF676",
    "ZNF677",
    "ZNF678",
    "ZNF679",
    "ZNF680",
    "ZNF681",
    "ZNF682",
    "ZNF683",
    "ZNF684",
    "ZNF687",
    "ZNF688",
    "ZNF689",
    "ZNF69",
    "ZNF691",
    "ZNF692",
    "ZNF695",
    "ZNF696",
    "ZNF697",
    "ZNF699",
    "ZNF7",
    "ZNF70",
    "ZNF700",
    "ZNF701",
    "ZNF702P",
    "ZNF703",
    "ZNF704",
    "ZNF705A",
    "ZNF705B",
    "ZNF705D",
    "ZNF705E",
    "ZNF705G",
    "ZNF706",
    "ZNF707",
    "ZNF708",
    "ZNF709",
    "ZNF71",
    "ZNF710",
    "ZNF711",
    "ZNF713",
    "ZNF714",
    "ZNF716",
    "ZNF718",
    "ZNF721",
    "ZNF727",
    "ZNF733P",
    "ZNF735",
    "ZNF736",
    "ZNF737",
    "ZNF738",
    "ZNF74",
    "ZNF740",
    "ZNF746",
    "ZNF747",
    "ZNF749",
    "ZNF750",
    "ZNF75A",
    "ZNF75D",
    "ZNF76",
    "ZNF761",
    "ZNF763",
    "ZNF764",
    "ZNF765",
    "ZNF766",
    "ZNF768",
    "ZNF77",
    "ZNF770",
    "ZNF771",
    "ZNF772",
    "ZNF773",
    "ZNF774",
    "ZNF775",
    "ZNF776",
    "ZNF777",
    "ZNF778",
    "ZNF780A",
    "ZNF780B",
    "ZNF781",
    "ZNF782",
    "ZNF784",
    "ZNF785",
    "ZNF786",
    "ZNF787",
    "ZNF788",
    "ZNF789",
    "ZNF79",
    "ZNF790",
    "ZNF791",
    "ZNF792",
    "ZNF793",
    "ZNF799",
    "ZNF8",
    "ZNF80",
    "ZNF800",
    "ZNF804A",
    "ZNF804B",
    "ZNF805",
    "ZNF808",
    "ZNF81",
    "ZNF813",
    "ZNF815P",
    "ZNF816",
    "ZNF821",
    "ZNF823",
    "ZNF827",
    "ZNF829",
    "ZNF83",
    "ZNF830",
    "ZNF831",
    "ZNF835",
    "ZNF836",
    "ZNF837",
    "ZNF839",
    "ZNF84",
    "ZNF841",
    "ZNF843",
    "ZNF844",
    "ZNF845",
    "ZNF846",
    "ZNF85",
    "ZNF860",
    "ZNF862",
    "ZNF865",
    "ZNF876P",
    "ZNF878",
    "ZNF883",
    "ZNF91",
    "ZNF92",
    "ZNF93",
    "ZNF98",
    "ZNF99",
    "ZNFX1",
    "ZNHIT1",
    "ZNHIT2",
    "ZNHIT3",
    "ZNHIT6",
    "ZNRD1",
    "ZNRF1",
    "ZNRF2",
    "ZNRF2P1",
    "ZNRF3",
    "ZNRF4",
    "ZP1",
    "ZP2",
    "ZP3",
    "ZP4",
    "ZPBP",
    "ZPBP2",
    "ZPLD1",
    "ZPR1",
    "ZRANB1",
    "ZRANB2",
    "ZRANB3",
    "ZRSR2",
    "ZSCAN1",
    "ZSCAN10",
    "ZSCAN12P1",
    "ZSCAN16",
    "ZSCAN18",
    "ZSCAN2",
    "ZSCAN20",
    "ZSCAN21",
    "ZSCAN22",
    "ZSCAN23",
    "ZSCAN25",
    "ZSCAN29",
    "ZSCAN30",
    "ZSCAN31",
    "ZSCAN32",
    "ZSCAN4",
    "ZSCAN5A",
    "ZSCAN5B",
    "ZSCAN9",
    "ZSWIM1",
    "ZSWIM2",
    "ZSWIM3",
    "ZSWIM4",
    "ZSWIM5",
    "ZSWIM6",
    "ZSWIM7",
    "ZSWIM8",
    "ZUFSP",
    "ZW10",
    "ZWILCH",
    "ZWINT",
    "ZXDA",
    "ZXDB",
    "ZXDC",
    "ZYG11A",
    "ZYG11B",
    "ZYX",
    "ZZEF1",
    "ZZZ3"
  ],
  "common_rank": [
    "A1CF",
    "A2M",
    "A4GALT",
    "A4GNT",
    "AAAS",
    "AACS",
    "AADAC",
    "AAGAB",
    "AAK1",
    "AAMDC",
    "AAMP",
    "AANAT",
    "AAR2",
    "AARS",
    "AASDHPPT",
    "AASS",
    "AATF",
    "AATK",
    "ABAT",
    "ABCA1",
    "ABCA11P",
    "ABCA12",
    "ABCA2",
    "ABCA3",
    "ABCA4",
    "ABCA5",
    "ABCA6",
    "ABCA7",
    "ABCA8",
    "ABCB1",
    "ABCB11",
    "ABCB4",
    "ABCB6",
    "ABCB7",
    "ABCB8",
    "ABCB9",
    "ABCC10",
    "ABCC2",
    "ABCC3",
    "ABCC4",
    "ABCC5",
    "ABCC8",
    "ABCC9",
    "ABCD1",
    "ABCD2",
    "ABCD3",
    "ABCD4",
    "ABCE1",
    "ABCF1",
    "ABCF2",
    "ABCF3",
    "ABCG1",
    "ABCG2",
    "ABCG4",
    "ABCG5",
    "ABHD10",
    "ABHD11",
    "ABHD17A",
    "ABHD17B",
    "ABHD2",
    "ABHD3",
    "ABHD4",
    "ABHD5",
    "ABHD6",
    "ABHD8",
    "ABI1",
    "ABI2",
    "ABI3BP",
    "ABL1",
    "ABL2",
    "ABLIM1",
    "ABLIM3",
    "ABO",
    "ABR",
    "ABT1",
    "ABTB2",
    "ACAA1",
    "ACAA2",
    "ACACA",
    "ACACB",
    "ACAD10",
    "ACAD8",
    "ACADL",
    "ACADM",
    "ACADS",
    "ACADSB",
    "ACADVL",
    "ACAN",
    "ACAP1",
    "ACAP2",
    "ACAT1",
    "ACAT2",
    "ACBD3",
    "ACBD4",
    "ACD",
    "ACE",
    "ACE2",
    "ACHE",
    "ACIN1",
    "ACKR1",
    "ACKR2",
    "ACKR3",
    "ACKR4",
    "ACLY",
    "ACO1",
    "ACO2",
    "ACOT11",
    "ACOT13",
    "ACOT7",
    "ACOT8",
    "ACOT9",
    "ACOX1",
    "ACOX2",
    "ACOX3",
    "ACP1",
    "ACP2",
    "ACP5",
    "ACP6",
    "ACPP",
    "ACR",
    "ACSBG1",
    "ACSBG2",
    "ACSF2",
    "ACSL1",
    "ACSL3",
    "ACSL4",
    "ACSL5",
    "ACSL6",
    "ACSM1",
    "ACSM3",
    "ACSM5",
    "ACSS3",
    "ACTA1",
    "ACTA2",
    "ACTB",
    "ACTC1",
    "ACTG2",
    "ACTL6A",
    "ACTL6B",
    "ACTL7A",
    "ACTL7B",
    "ACTL8",
    "ACTN1",
    "ACTN2",
    "ACTN3",
    "ACTN4",
    "ACTR10",
    "ACTR1A",
    "ACTR1B",
    "ACTR2",
    "ACTR3",
    "ACTR3B",
    "ACTR5",
    "ACTR6",
    "ACTR8",
    "ACVR1",
    "ACVR1B",
    "ACVR2A",
    "ACVR2B",
    "ACVR2B-AS1",
    "ACVRL1",
    "ACYP1",
    "ADA",
    "ADAM10",
    "ADAM11",
    "ADAM12",
    "ADAM15",
    "ADAM17",
    "ADAM18",
    "ADAM19",
    "ADAM2",
    "ADAM20",
    "ADAM21",
    "ADAM22",
    "ADAM23",
    "ADAM28",
    "ADAM30",
    "ADAM3A",
    "ADAM5",
    "ADAM7",
    "ADAM8",
    "ADAM9",
    "ADAMDEC1",
    "ADAMTS1",
    "ADAMTS12",
    "ADAMTS13",
    "ADAMTS2",
    "ADAMTS20",
    "ADAMTS3",
    "ADAMTS5",
    "ADAMTS6",
    "ADAMTS7",
    "ADAMTS8",
    "ADAMTS9",
    "ADAMTSL2",
    "ADAMTSL3",
    "ADAMTSL4",
    "ADAP1",
    "ADAP2",
    "ADAR",
    "ADARB1",
    "ADARB2",
    "ADAT1",
    "ADCK2",
    "ADCY1",
    "ADCY10",
    "ADCY2",
    "ADCY3",
    "ADCY7",
    "ADCY8",
    "ADCY9",
    "ADCYAP1",
    "ADCYAP1R1",
    "ADD1",
    "ADD2",
    "ADD3",
    "ADGB",
    "ADH1A",
    "ADH1B",
    "ADH1C",
    "ADH5",
    "ADH6",
    "ADH7",
    "ADI1",
    "ADIPOQ",
    "ADIPOR1",
    "ADIPOR2",
    "ADIRF",
    "ADK",
    "ADM",
    "ADNP",
    "ADNP2",
    "ADO",
    "ADORA1",
    "ADORA2B",
    "ADORA3",
    "ADPGK",
    "ADPRH",
    "ADPRM",
    "ADRA1A",
    "ADRA1B",
    "ADRA1D",
    "ADRA2A",
    "ADRA2B",
    "ADRB1",
    "ADRB2",
    "ADRB3",
    "ADRM1",
    "ADSL",
    "ADSS",
    "ADTRP",
    "AEBP1",
    "AEN",
    "AES",
    "AFAP1",
    "AFF1",
    "AFF2",
    "AFF3",
    "AFF4",
    "AFG3L2",
    "AFM",
    "AFP",
    "AFTPH",
    "AGA",
    "AGAP1",
    "AGAP2",
    "AGBL2",
    "AGBL3",
    "AGBL5",
    "AGER",
    "AGFG1",
    "AGFG2",
    "AGGF1",
    "AGK",
    "AGL",
    "AGMAT",
    "AGO1",
    "AGO3",
    "AGO4",
    "AGPAT1",
    "AGPAT2",
    "AGPAT3",
    "AGPAT4",
    "AGPAT5",
    "AGPS",
    "AGR2",
    "AGRN",
    "AGRP",
    "AGT",
    "AGTPBP1",
    "AGTR1",
    "AGTR2",
    "AGXT",
    "AHCTF1",
    "AHCY",
    "AHCYL1",
    "AHCYL2",
    "AHDC1",
    "AHI1",
    "AHNAK",
    "AHNAK2",
    "AHR",
    "AHSA1",
    "AHSA2",
    "AHSG",
    "AHSP",
    "AICDA",
    "AIDA",
    "AIF1",
    "AIFM1",
    "AIM1",
    "AIM1L",
    "AIM2",
    "AIMP1",
    "AIMP2",
    "AIP",
    "AIPL1",
    "AIRE",
    "AJAP1",
    "AK1",
    "AK2",
    "AK5",
    "AK6",
    "AKAP1",
    "AKAP10",
    "AKAP11",
    "AKAP12",
    "AKAP13",
    "AKAP17A",
    "AKAP3",
    "AKAP4",
    "AKAP5",
    "AKAP6",
    "AKAP7",
    "AKAP8",
    "AKAP8L",
    "AKAP9",
    "AKIP1",
    "AKIRIN1",
    "AKIRIN2",
    "AKR1A1",
    "AKR1B1",
    "AKR1B10",
    "AKR1C1",
    "AKR1C3",
    "AKR1C4",
    "AKR1D1",
    "AKR7A2",
    "AKR7A3",
    "AKT1",
    "AKT2",
    "AKT3",
    "AKTIP",
    "ALAD",
    "ALAS1",
    "ALAS2",
    "ALB",
    "ALCAM",
    "ALDH18A1",
    "ALDH1A1",
    "ALDH1A2",
    "ALDH1A3",
    "ALDH1B1",
    "ALDH1L1",
    "ALDH2",
    "ALDH3A1",
    "ALDH3A2",
    "ALDH3B1",
    "ALDH3B2",
    "ALDH4A1",
    "ALDH5A1",
    "ALDH6A1",
    "ALDH7A1",
    "ALDH8A1",
    "ALDH9A1",
    "ALDOA",
    "ALDOB",
    "ALDOC",
    "ALG12",
    "ALG13",
    "ALG3",
    "ALG5",
    "ALG6",
    "ALG8",
    "ALG9",
    "ALK",
    "ALKBH1",
    "ALKBH4",
    "ALLC",
    "ALMS1",
    "ALOX12",
    "ALOX12B",
    "ALOX12P2",
    "ALOX15",
    "ALOX15B",
    "ALOX5",
    "ALOX5AP",
    "ALOXE3",
    "ALPI",
    "ALPK1",
    "ALPK3",
    "ALPL",
    "ALPP",
    "ALPPL2",
    "ALS2CL",
    "ALX1",
    "ALX3",
    "ALX4",
    "AMACR",
    "AMBN",
    "AMBP",
    "AMBRA1",
    "AMD1",
    "AMELX",
    "AMELY",
    "AMFR",
    "AMHR2",
    "AMIGO2",
    "AMMECR1",
    "AMN",
    "AMOT",
    "AMOTL2",
    "AMPD1",
    "AMPD2",
    "AMPD3",
    "AMPH",
    "AMT",
    "AMZ2",
    "ANAPC10",
    "ANAPC13",
    "ANAPC15",
    "ANAPC2",
    "ANAPC5",
    "ANG",
    "ANGEL1",
    "ANGEL2",
    "ANGPT1",
    "ANGPT2",
    "ANGPT4",
    "ANGPTL2",
    "ANGPTL3",
    "ANGPTL4",
    "ANGPTL7",
    "ANK1",
    "ANK2",
    "ANK3",
    "ANKEF1",
    "ANKFY1",
    "ANKH",
    "ANKLE2",
    "ANKMY1",
    "ANKMY2",
    "ANKRA2",
    "ANKRD1",
    "ANKRD10",
    "ANKRD11",
    "ANKRD12",
    "ANKRD17",
    "ANKRD2",
    "ANKRD26",
    "ANKRD27",
    "ANKRD28",
    "ANKRD34C",
    "ANKRD36B",
    "ANKRD40",
    "ANKRD46",
    "ANKRD49",
    "ANKRD53",
    "ANKRD55",
    "ANKRD6",
    "ANKS1A",
    "ANKS1B",
    "ANKZF1",
    "ANO1",
    "ANO10",
    "ANO3",
    "ANP32A",
    "ANP32B",
    "ANP32C",
    "ANP32D",
    "ANP32E",
    "ANPEP",
    "ANTXR1",
    "ANXA1",
    "ANXA10",
    "ANXA11",
    "ANXA13",
    "ANXA2",
    "ANXA2P1",
    "ANXA2P2",
    "ANXA2P3",
    "ANXA3",
    "ANXA4",
    "ANXA5",
    "ANXA6",
    "ANXA7",
    "ANXA9",
    "AOAH",
    "AOC1",
    "AOC2",
    "AOC3",
    "AOC4P",
    "AOX1",
    "AP1AR",
    "AP1B1",
    "AP1G1",
    "AP1G2",
    "AP1M2",
    "AP1S1",
    "AP1S2",
    "AP2A2",
    "AP2B1",
    "AP2M1",
    "AP2S1",
    "AP3B1",
    "AP3B2",
    "AP3D1",
    "AP3M2",
    "AP3S1",
    "AP4E1",
    "AP4M1",
    "AP4S1",
    "AP5M1",
    "AP5S1",
    "APAF1",
    "APBA1",
    "APBA2",
    "APBA3",
    "APBB1",
    "APBB1IP",
    "APBB2",
    "APC",
    "APC2",
    "APCS",
    "APEH",
    "APEX1",
    "APEX2",
    "APH1A",
    "APH1B",
    "API5",
    "APIP",
    "APLNR",
    "APLP1",
    "APLP2",
    "APMAP",
    "APOA1",
    "APOA2",
    "APOA4",
    "APOB",
    "APOBEC1",
    "APOBEC2",
    "APOBEC3B",
    "APOBEC3C",
    "APOBEC3F",
    "APOBEC3G",
    "APOBR",
    "APOC1",
    "APOC3",
    "APOD",
    "APOE",
    "APOF",
    "APOH",
    "APOL1",
    "APOL2",
    "APOL3",
    "APOL5",
    "APOL6",
    "APOLD1",
    "APOM",
    "APOO",
    "APOOL",
    "APP",
    "APPBP2",
    "APPL1",
    "APPL2",
    "APRT",
    "APTX",
    "AQP1",
    "AQP2",
    "AQP3",
    "AQP4",
    "AQP5",
    "AQP6",
    "AQP8",
    "AQP9",
    "AQR",
    "AR",
    "ARAF",
    "ARAP1",
    "ARAP2",
    "ARAP3",
    "ARC",
    "ARCN1",
    "AREG",
    "ARF3",
    "ARF4",
    "ARF5",
    "ARF6",
    "ARFGAP1",
    "ARFGAP2",
    "ARFGAP3",
    "ARFGEF1",
    "ARFGEF2",
    "ARFIP1",
    "ARFIP2",
    "ARFRP1",
    "ARG1",
    "ARG2",
    "ARGLU1",
    "ARHGAP1",
    "ARHGAP10",
    "ARHGAP11A",
    "ARHGAP12",
    "ARHGAP17",
    "ARHGAP19",
    "ARHGAP22",
    "ARHGAP24",
    "ARHGAP25",
    "ARHGAP26",
    "ARHGAP28",
    "ARHGAP29",
    "ARHGAP32",
    "ARHGAP33",
    "ARHGAP35",
    "ARHGAP4",
    "ARHGAP44",
    "ARHGAP5",
    "ARHGAP6",
    "ARHGDIA",
    "ARHGDIB",
    "ARHGDIG",
    "ARHGEF10",
    "ARHGEF10L",
    "ARHGEF11",
    "ARHGEF12",
    "ARHGEF15",
    "ARHGEF16",
    "ARHGEF17",
    "ARHGEF18",
    "ARHGEF2",
    "ARHGEF26",
    "ARHGEF28",
    "ARHGEF3",
    "ARHGEF38",
    "ARHGEF4",
    "ARHGEF40",
    "ARHGEF5",
    "ARHGEF6",
    "ARHGEF7",
    "ARHGEF9",
    "ARID1A",
    "ARID3A",
    "ARID3B",
    "ARID4A",
    "ARID4B",
    "ARID5A",
    "ARID5B",
    "ARIH1",
    "ARIH2",
    "ARL1",
    "ARL14",
    "ARL15",
    "ARL2",
    "ARL2BP",
    "ARL3",
    "ARL4A",
    "ARL4C",
    "ARL4D",
    "ARL6IP1",
    "ARL6IP4",
    "ARL6IP5",
    "ARL8B",
    "ARMC1",
    "ARMC4",
    "ARMC6",
    "ARMC7",
    "ARMC8",
    "ARMC9",
    "ARMCX1",
    "ARMCX2",
    "ARMCX3",
    "ARMCX4",
    "ARMCX5",
    "ARMCX6",
    "ARNT",
    "ARNT2",
    "ARNTL",
    "ARNTL2",
    "ARPC1A",
    "ARPC1B",
    "ARPC2",
    "ARPC3",
    "ARPC4",
    "ARPC5",
    "ARPC5L",
    "ARPP19",
    "ARPP21",
    "ARR3",
    "ARRB1",
    "ARRB2",
    "ARSA",
    "ARSB",
    "ARSD",
    "ARSE",
    "ARSF",
    "ARSJ",
    "ART1",
    "ART3",
    "ART4",
    "ARTN",
    "ARVCF",
    "ASAH1",
    "ASAP1",
    "ASAP2",
    "ASAP3",
    "ASB13",
    "ASB4",
    "ASB6",
    "ASB7",
    "ASB8",
    "ASB9",
    "ASCC2",
    "ASCC3",
    "ASCL1",
    "ASCL2",
    "ASCL3",
    "ASF1A",
    "ASF1B",
    "ASGR1",
    "ASGR2",
    "ASH1L",
    "ASH2L",
    "ASIC1",
    "ASIC2",
    "ASIP",
    "ASL",
    "ASMT",
    "ASMTL",
    "ASMTL-AS1",
    "ASNA1",
    "ASNS",
    "ASNSD1",
    "ASPA",
    "ASPH",
    "ASPHD1",
    "ASPM",
    "ASPN",
    "ASPSCR1",
    "ASRGL1",
    "ASS1",
    "ASTE1",
    "ASTN1",
    "ASTN2",
    "ASUN",
    "ASXL1",
    "ASXL2",
    "ASXL3",
    "ATAD2",
    "ATAD2B",
    "ATAD5",
    "ATAT1",
    "ATF1",
    "ATF2",
    "ATF3",
    "ATF4",
    "ATF5",
    "ATF6",
    "ATF6B",
    "ATF7",
    "ATF7IP",
    "ATF7IP2",
    "ATG10",
    "ATG101",
    "ATG12",
    "ATG13",
    "ATG14",
    "ATG16L1",
    "ATG2A",
    "ATG2B",
    "ATG3",
    "ATG4A",
    "ATG4B",
    "ATG5",
    "ATG7",
    "ATG9A",
    "ATIC",
    "ATM",
    "ATMIN",
    "ATN1",
    "ATOH1",
    "ATOX1",
    "ATP10A",
    "ATP10B",
    "ATP10D",
    "ATP11A",
    "ATP11B",
    "ATP12A",
    "ATP13A1",
    "ATP13A2",
    "ATP13A3",
    "ATP1A1",
    "ATP1A2",
    "ATP1B1",
    "ATP1B2",
    "ATP1B3",
    "ATP1B4",
    "ATP2A1",
    "ATP2A2",
    "ATP2A3",
    "ATP2B1",
    "ATP2B2",
    "ATP2B3",
    "ATP2B4",
    "ATP2C1",
    "ATP2C2",
    "ATP4A",
    "ATP4B",
    "ATP5A1",
    "ATP5B",
    "ATP5C1",
    "ATP5D",
    "ATP5E",
    "ATP5F1",
    "ATP5G1",
    "ATP5G2",
    "ATP5G3",
    "ATP5H",
    "ATP5I",
    "ATP5J",
    "ATP5L",
    "ATP5O",
    "ATP5S",
    "ATP5SL",
    "ATP6AP1",
    "ATP6AP2",
    "ATP6V0A1",
    "ATP6V0A2",
    "ATP6V0A4",
    "ATP6V0B",
    "ATP6V0D1",
    "ATP6V0E1",
    "ATP6V0E2",
    "ATP6V1A",
    "ATP6V1B1",
    "ATP6V1B2",
    "ATP6V1C1",
    "ATP6V1D",
    "ATP6V1E1",
    "ATP6V1G1",
    "ATP6V1G2",
    "ATP6V1H",
    "ATP7A",
    "ATP7B",
    "ATP8A1",
    "ATP8A2",
    "ATP8B1",
    "ATP8B2",
    "ATP8B3",
    "ATP8B4",
    "ATP9A",
    "ATP9B",
    "ATPAF2",
    "ATPIF1",
    "ATR",
    "ATRAID",
    "ATRN",
    "ATRNL1",
    "ATRX",
    "ATXN1",
    "ATXN10",
    "ATXN2",
    "ATXN2L",
    "ATXN3",
    "ATXN3L",
    "ATXN7",
    "ATXN7L1",
    "ATXN7L3B",
    "ATXN8OS",
    "AUH",
    "AUNIP",
    "AUP1",
    "AURKA",
    "AURKAIP1",
    "AURKB",
    "AURKC",
    "AUTS2",
    "AVEN",
    "AVIL",
    "AVL9",
    "AVP",
    "AVPI1",
    "AVPR1A",
    "AVPR1B",
    "AVPR2",
    "AXIN1",
    "AXL",
    "AZGP1",
    "AZI2",
    "AZIN1",
    "AZU1",
    "B2M",
    "B3GALNT1",
    "B3GALT1",
    "B3GALT2",
    "B3GALT4",
    "B3GALT5",
    "B3GAT1",
    "B3GAT3",
    "B3GNT2",
    "B3GNT3",
    "B3GNT4",
    "B3GNTL1",
    "B4GALNT1",
    "B4GALT1",
    "B4GALT2",
    "B4GALT3",
    "B4GALT4",
    "B4GALT5",
    "B4GALT6",
    "B4GALT7",
    "B9D1",
    "B9D2",
    "BAALC",
    "BAAT",
    "BABAM1",
    "BACE1",
    "BACE2",
    "BACH1",
    "BACH2",
    "BAD",
    "BAG1",
    "BAG2",
    "BAG3",
    "BAG4",
    "BAG5",
    "BAG6",
    "BAHD1",
    "BAIAP2",
    "BAIAP2L2",
    "BAIAP3",
    "BAK1",
    "BAMBI",
    "BANF1",
    "BANK1",
    "BANP",
    "BAP1",
    "BARD1",
    "BARX1",
    "BARX2",
    "BASP1",
    "BATF",
    "BATF3",
    "BAX",
    "BAZ1A",
    "BAZ2A",
    "BAZ2B",
    "BBIP1",
    "BBOX1",
    "BBS1",
    "BBS10",
    "BBS4",
    "BBS7",
    "BBS9",
    "BBX",
    "BCAM",
    "BCAN",
    "BCAP29",
    "BCAP31",
    "BCAR3",
    "BCAS1",
    "BCAS2",
    "BCAS3",
    "BCAS4",
    "BCAT1",
    "BCAT2",
    "BCCIP",
    "BCHE",
    "BCKDHA",
    "BCKDHB",
    "BCKDK",
    "BCL10",
    "BCL11A",
    "BCL11B",
    "BCL2",
    "BCL2A1",
    "BCL2L1",
    "BCL2L10",
    "BCL2L11",
    "BCL2L13",
    "BCL2L14",
    "BCL2L2",
    "BCL6",
    "BCL7A",
    "BCL7B",
    "BCL7C",
    "BCL9",
    "BCLAF1",
    "BCOR",
    "BCORL1",
    "BCR",
    "BCS1L",
    "BDH1",
    "BDH2",
    "BDKRB1",
    "BDKRB2",
    "BDNF",
    "BECN1",
    "BEGAIN",
    "BEND5",
    "BEST1",
    "BEST2",
    "BET1",
    "BET1L",
    "BEX1",
    "BEX4",
    "BFAR",
    "BFSP1",
    "BFSP2",
    "BGN",
    "BHLHB9",
    "BHLHE40",
    "BHLHE41",
    "BHMT",
    "BHMT2",
    "BICC1",
    "BICD1",
    "BICD2",
    "BID",
    "BIK",
    "BIN1",
    "BIN2",
    "BIN3",
    "BIRC2",
    "BIRC3",
    "BIRC5",
    "BIRC7",
    "BLCAP",
    "BLK",
    "BLM",
    "BLMH",
    "BLNK",
    "BLOC1S1",
    "BLVRA",
    "BLVRB",
    "BLZF1",
    "BMP1",
    "BMP10",
    "BMP15",
    "BMP2",
    "BMP2K",
    "BMP3",
    "BMP4",
    "BMP5",
    "BMP6",
    "BMP7",
    "BMP8A",
    "BMP8B",
    "BMPR1A",
    "BMPR1B",
    "BMPR2",
    "BMS1",
    "BMX",
    "BNC1",
    "BNC2",
    "BNIP1",
    "BNIP2",
    "BNIP3",
    "BNIP3L",
    "BOK",
    "BOLA1",
    "BORA",
    "BPGM",
    "BPHL",
    "BPIFA1",
    "BPNT1",
    "BPTF",
    "BPY2",
    "BRAP",
    "BRCA1",
    "BRCA2",
    "BRCC3",
    "BRD2",
    "BRD3",
    "BRD4",
    "BRD7",
    "BRD7P3",
    "BRD8",
    "BRD9",
    "BRDT",
    "BRE",
    "BRF1",
    "BRF2",
    "BRINP1",
    "BRINP2",
    "BRINP3",
    "BRIP1",
    "BRIX1",
    "BRMS1",
    "BRPF1",
    "BRS3",
    "BRSK2",
    "BRWD1",
    "BSDC1",
    "BSG",
    "BSN",
    "BSPRY",
    "BST1",
    "BST2",
    "BTAF1",
    "BTBD1",
    "BTBD18",
    "BTBD2",
    "BTBD3",
    "BTBD7",
    "BTC",
    "BTD",
    "BTF3",
    "BTF3P11",
    "BTG1",
    "BTG2",
    "BTG3",
    "BTG4",
    "BTK",
    "BTN1A1",
    "BTN2A1",
    "BTN2A2",
    "BTN3A1",
    "BTN3A2",
    "BTN3A3",
    "BTNL3",
    "BTNL8",
    "BTRC",
    "BUB1",
    "BUB1B",
    "BUB3",
    "BUD31",
    "BYSL",
    "BZW1",
    "BZW2",
    "C10orf10",
    "C10orf12",
    "C10orf2",
    "C10orf76",
    "C10orf88",
    "C10orf95",
    "C11orf1",
    "C11orf16",
    "C11orf21",
    "C11orf24",
    "C11orf49",
    "C11orf57",
    "C11orf58",
    "C11orf63",
    "C11orf68",
    "C11orf71",
    "C11orf80",
    "C11orf95",
    "C12orf10",
    "C12orf29",
    "C12orf4",
    "C12orf43",
    "C12orf49",
    "C14orf1",
    "C14orf105",
    "C14orf159",
    "C14orf166",
    "C14orf169",
    "C14orf2",
    "C14orf79",
    "C14orf93",
    "C15orf39",
    "C16orf45",
    "C16orf58",
    "C16orf59",
    "C16orf62",
    "C16orf70",
    "C16orf71",
    "C16orf72",
    "C17orf53",
    "C17orf62",
    "C17orf75",
    "C17orf80",
    "C18orf25",
    "C18orf8",
    "C19orf24",
    "C19orf53",
    "C19orf54",
    "C19orf57",
    "C19orf60",
    "C19orf66",
    "C19orf73",
    "C1D",
    "C1GALT1",
    "C1GALT1C1",
    "C1QA",
    "C1QB",
    "C1QBP",
    "C1QL1",
    "C1QTNF1",
    "C1QTNF3",
    "C1QTNF9B-AS1",
    "C1R",
    "C1RL",
    "C1S",
    "C1orf105",
    "C1orf106",
    "C1orf109",
    "C1orf112",
    "C1orf115",
    "C1orf116",
    "C1orf123",
    "C1orf159",
    "C1orf174",
    "C1orf21",
    "C1orf216",
    "C1orf27",
    "C1orf35",
    "C1orf50",
    "C1orf54",
    "C1orf56",
    "C1orf61",
    "C1orf68",
    "C2",
    "C20orf27",
    "C21orf2",
    "C21orf33",
    "C21orf59",
    "C21orf62",
    "C21orf91",
    "C22orf24",
    "C22orf31",
    "C2CD2",
    "C2CD2L",
    "C2CD3",
    "C2CD5",
    "C2orf27A",
    "C2orf42",
    "C2orf47",
    "C2orf49",
    "C2orf54",
    "C2orf68",
    "C2orf83",
    "C3",
    "C3AR1",
    "C3orf14",
    "C3orf18",
    "C3orf36",
    "C3orf52",
    "C4BPA",
    "C4BPB",
    "C4orf19",
    "C5",
    "C5AR1",
    "C5AR2",
    "C5orf15",
    "C5orf22",
    "C5orf30",
    "C5orf42",
    "C5orf45",
    "C6",
    "C6orf10",
    "C6orf106",
    "C6orf120",
    "C6orf15",
    "C6orf25",
    "C6orf47",
    "C6orf48",
    "C6orf62",
    "C7",
    "C7orf26",
    "C7orf43",
    "C7orf49",
    "C7orf69",
    "C8A",
    "C8B",
    "C8G",
    "C8orf33",
    "C8orf4",
    "C8orf44",
    "C9",
    "C9orf116",
    "C9orf16",
    "C9orf3",
    "C9orf40",
    "C9orf78",
    "CA1",
    "CA10",
    "CA11",
    "CA12",
    "CA14",
    "CA2",
    "CA3",
    "CA4",
    "CA5A",
    "CA5B",
    "CA5BP1",
    "CA6",
    "CA7",
    "CA8",
    "CA9",
    "CAAP1",
    "CAB39",
    "CAB39L",
    "CABIN1",
    "CABP1",
    "CABP2",
    "CABP5",
    "CABYR",
    "CACFD1",
    "CACNA1B",
    "CACNA1C",
    "CACNA1D",
    "CACNA1E",
    "CACNA1F",
    "CACNA1G",
    "CACNA1H",
    "CACNA1I",
    "CACNA1S",
    "CACNA2D1",
    "CACNA2D2",
    "CACNA2D3",
    "CACNB1",
    "CACNB2",
    "CACNB3",
    "CACNB4",
    "CACNG1",
    "CACNG2",
    "CACNG3",
    "CACNG4",
    "CACNG5",
    "CACTIN",
    "CACYBP",
    "CAD",
    "CADM1",
    "CADM3",
    "CADM4",
    "CADPS",
    "CADPS2",
    "CALB1",
    "CALB2",
    "CALCA",
    "CALCB",
    "CALCOCO1",
    "CALCOCO2",
    "CALCR",
    "CALCRL",
    "CALD1",
    "CALHM2",
    "CALM1",
    "CALML3",
    "CALML4",
    "CALML5",
    "CALR",
    "CALU",
    "CALY",
    "CAMK1",
    "CAMK1D",
    "CAMK1G",
    "CAMK2A",
    "CAMK2B",
    "CAMK2G",
    "CAMK2N1",
    "CAMK4",
    "CAMKK2",
    "CAMKMT",
    "CAMKV",
    "CAMLG",
    "CAMP",
    "CAMSAP1",
    "CAMSAP2",
    "CAMTA1",
    "CAMTA2",
    "CAND1",
    "CAND2",
    "CANT1",
    "CANX",
    "CAP1",
    "CAP2",
    "CAPG",
    "CAPN1",
    "CAPN10",
    "CAPN11",
    "CAPN15",
    "CAPN2",
    "CAPN3",
    "CAPN5",
    "CAPN6",
    "CAPN7",
    "CAPN9",
    "CAPNS1",
    "CAPRIN1",
    "CAPRIN2",
    "CAPZA1",
    "CAPZA2",
    "CAPZB",
    "CARD10",
    "CARD14",
    "CARD8",
    "CARF",
    "CARHSP1",
    "CARM1",
    "CARS2",
    "CARTPT",
    "CASC1",
    "CASD1",
    "CASK",
    "CASKIN2",
    "CASP1",
    "CASP10",
    "CASP2",
    "CASP3",
    "CASP4",
    "CASP5",
    "CASP6",
    "CASP7",
    "CASP8",
    "CASP8AP2",
    "CASP9",
    "CASQ1",
    "CASQ2",
    "CASR",
    "CASS4",
    "CASZ1",
    "CAT",
    "CATSPERB",
    "CATSPERG",
    "CAV1",
    "CAV2",
    "CAV3",
    "CBFA2T2",
    "CBFA2T3",
    "CBFB",
    "CBL",
    "CBLB",
    "CBLC",
    "CBLL1",
    "CBLN1",
    "CBR1",
    "CBR3",
    "CBR4",
    "CBS",
    "CBX1",
    "CBX2",
    "CBX3",
    "CBX4",
    "CBX5",
    "CBX6",
    "CBX7",
    "CBX8",
    "CBY1",
    "CC2D1A",
    "CCAR2",
    "CCDC102B",
    "CCDC106",
    "CCDC121",
    "CCDC130",
    "CCDC134",
    "CCDC144A",
    "CCDC15",
    "CCDC170",
    "CCDC181",
    "CCDC186",
    "CCDC22",
    "CCDC25",
    "CCDC28A",
    "CCDC28B",
    "CCDC30",
    "CCDC33",
    "CCDC47",
    "CCDC51",
    "CCDC53",
    "CCDC57",
    "CCDC59",
    "CCDC6",
    "CCDC68",
    "CCDC69",
    "CCDC7",
    "CCDC70",
    "CCDC71",
    "CCDC81",
    "CCDC82",
    "CCDC85B",
    "CCDC85C",
    "CCDC86",
    "CCDC87",
    "CCDC88A",
    "CCDC88C",
    "CCDC9",
    "CCDC90B",
    "CCDC91",
    "CCDC92",
    "CCDC93",
    "CCDC94",
    "CCHCR1",
    "CCIN",
    "CCK",
    "CCKAR",
    "CCKBR",
    "CCL1",
    "CCL11",
    "CCL13",
    "CCL16",
    "CCL17",
    "CCL18",
    "CCL19",
    "CCL2",
    "CCL20",
    "CCL21",
    "CCL22",
    "CCL23",
    "CCL24",
    "CCL25",
    "CCL27",
    "CCL4",
    "CCL5",
    "CCL7",
    "CCL8",
    "CCNA1",
    "CCNA2",
    "CCNB1",
    "CCNB1IP1",
    "CCNB2",
    "CCNC",
    "CCND1",
    "CCND2",
    "CCND3",
    "CCNE1",
    "CCNE2",
    "CCNF",
    "CCNG1",
    "CCNG2",
    "CCNH",
    "CCNI",
    "CCNJ",
    "CCNJL",
    "CCNL1",
    "CCNL2",
    "CCNO",
    "CCNT1",
    "CCNT2",
    "CCP110",
    "CCPG1",
    "CCR1",
    "CCR10",
    "CCR2",
    "CCR3",
    "CCR4",
    "CCR5",
    "CCR6",
    "CCR7",
    "CCR8",
    "CCR9",
    "CCRL2",
    "CCS",
    "CCSER2",
    "CCT2",
    "CCT4",
    "CCT5",
    "CCT6A",
    "CCT6B",
    "CCT7",
    "CCT8",
    "CCT8L2",
    "CCZ1",
    "CCZ1B",
    "CD101",
    "CD14",
    "CD151",
    "CD160",
    "CD163",
    "CD164",
    "CD177",
    "CD180",
    "CD19",
    "CD1A",
    "CD1B",
    "CD1C",
    "CD1D",
    "CD1E",
    "CD2",
    "CD200",
    "CD207",
    "CD209",
    "CD22",
    "CD226",
    "CD24",
    "CD244",
    "CD247",
    "CD248",
    "CD27",
    "CD28",
    "CD2AP",
    "CD2BP2",
    "CD300A",
    "CD300C",
    "CD320",
    "CD33",
    "CD34",
    "CD36",
    "CD37",
    "CD38",
    "CD3D",
    "CD3E",
    "CD3EAP",
    "CD3G",
    "CD4",
    "CD40",
    "CD40LG",
    "CD44",
    "CD47",
    "CD48",
    "CD5",
    "CD52",
    "CD53",
    "CD55",
    "CD58",
    "CD59",
    "CD5L",
    "CD6",
    "CD69",
    "CD7",
    "CD70",
    "CD72",
    "CD74",
    "CD79A",
    "CD79B",
    "CD80",
    "CD81",
    "CD82",
    "CD83",
    "CD84",
    "CD86",
    "CD8A",
    "CD9",
    "CD93",
    "CD96",
    "CD99",
    "CDA",
    "CDADC1",
    "CDC123",
    "CDC14A",
    "CDC14B",
    "CDC16",
    "CDC20",
    "CDC23",
    "CDC25A",
    "CDC25B",
    "CDC25C",
    "CDC27",
    "CDC34",
    "CDC37",
    "CDC37L1",
    "CDC40",
    "CDC42",
    "CDC42BPA",
    "CDC42BPB",
    "CDC42EP1",
    "CDC42EP2",
    "CDC42EP3",
    "CDC42EP4",
    "CDC42SE1",
    "CDC45",
    "CDC5L",
    "CDC6",
    "CDC7",
    "CDC73",
    "CDCA3",
    "CDCA4",
    "CDCA8",
    "CDCP1",
    "CDH1",
    "CDH10",
    "CDH11",
    "CDH12",
    "CDH13",
    "CDH15",
    "CDH16",
    "CDH17",
    "CDH18",
    "CDH19",
    "CDH2",
    "CDH20",
    "CDH22",
    "CDH3",
    "CDH4",
    "CDH5",
    "CDH6",
    "CDH7",
    "CDH8",
    "CDH9",
    "CDHR1",
    "CDHR2",
    "CDHR5",
    "CDIP1",
    "CDIPT",
    "CDK1",
    "CDK10",
    "CDK12",
    "CDK13",
    "CDK14",
    "CDK16",
    "CDK17",
    "CDK18",
    "CDK19",
    "CDK2",
    "CDK20",
    "CDK2AP1",
    "CDK2AP2",
    "CDK4",
    "CDK5",
    "CDK5R1",
    "CDK5R2",
    "CDK5RAP1",
    "CDK5RAP2",
    "CDK5RAP3",
    "CDK6",
    "CDK7",
    "CDK8",
    "CDK9",
    "CDKAL1",
    "CDKL1",
    "CDKL2",
    "CDKL3",
    "CDKL5",
    "CDKN1A",
    "CDKN1B",
    "CDKN1C",
    "CDKN2A",
    "CDKN2AIP",
    "CDKN2B",
    "CDKN2C",
    "CDKN2D",
    "CDKN3",
    "CDO1",
    "CDON",
    "CDR1",
    "CDR2L",
    "CDRT1",
    "CDS1",
    "CDS2",
    "CDSN",
    "CDT1",
    "CDV3",
    "CDX1",
    "CDX2",
    "CDX4",
    "CDY1",
    "CDYL",
    "CEACAM1",
    "CEACAM21",
    "CEACAM3",
    "CEACAM4",
    "CEACAM5",
    "CEACAM6",
    "CEACAM7",
    "CEACAM8",
    "CEBPA",
    "CEBPB",
    "CEBPD",
    "CEBPE",
    "CEBPG",
    "CEBPZ",
    "CECR1",
    "CECR5",
    "CEL",
    "CELA2B",
    "CELA3A",
    "CELA3B",
    "CELF1",
    "CELF2",
    "CELF3",
    "CELP",
    "CELSR1",
    "CELSR2",
    "CELSR3",
    "CEMIP",
    "CEMP1",
    "CEND1",
    "CENPA",
    "CENPB",
    "CENPC",
    "CENPE",
    "CENPF",
    "CENPI",
    "CENPJ",
    "CENPM",
    "CENPN",
    "CENPO",
    "CENPQ",
    "CENPT",
    "CENPU",
    "CEP104",
    "CEP112",
    "CEP131",
    "CEP135",
    "CEP152",
    "CEP162",
    "CEP164",
    "CEP170B",
    "CEP192",
    "CEP250",
    "CEP290",
    "CEP350",
    "CEP41",
    "CEP55",
    "CEP57",
    "CEP63",
    "CEP68",
    "CEP70",
    "CEP72",
    "CEP76",
    "CEP83",
    "CEP85",
    "CEP97",
    "CEPT1",
    "CER1",
    "CERK",
    "CERS2",
    "CERS4",
    "CERS6",
    "CES1P1",
    "CES2",
    "CES3",
    "CETN1",
    "CETN2",
    "CETN3",
    "CETP",
    "CFB",
    "CFD",
    "CFDP1",
    "CFH",
    "CFHR2",
    "CFHR4",
    "CFHR5",
    "CFI",
    "CFL1",
    "CFLAR",
    "CFP",
    "CFTR",
    "CGA",
    "CGGBP1",
    "CGREF1",
    "CGRRF1",
    "CH25H",
    "CHAC1",
    "CHAD",
    "CHAF1A",
    "CHAF1B",
    "CHAT",
    "CHCHD2",
    "CHCHD3",
    "CHCHD7",
    "CHD1",
    "CHD1L",
    "CHD2",
    "CHD3",
    "CHD4",
    "CHD5",
    "CHD7",
    "CHD8",
    "CHD9",
    "CHEK1",
    "CHEK2",
    "CHERP",
    "CHFR",
    "CHGA",
    "CHGB",
    "CHI3L1",
    "CHI3L2",
    "CHIA",
    "CHIC2",
    "CHIT1",
    "CHKA",
    "CHKB",
    "CHL1",
    "CHM",
    "CHML",
    "CHMP1A",
    "CHMP1B",
    "CHMP2A",
    "CHMP2B",
    "CHMP5",
    "CHMP6",
    "CHMP7",
    "CHN1",
    "CHN2",
    "CHODL",
    "CHORDC1",
    "CHP1",
    "CHP2",
    "CHPF",
    "CHPF2",
    "CHPT1",
    "CHRD",
    "CHRDL1",
    "CHRM2",
    "CHRM3",
    "CHRM4",
    "CHRM5",
    "CHRNA1",
    "CHRNA10",
    "CHRNA2",
    "CHRNA3",
    "CHRNA4",
    "CHRNA5",
    "CHRNA6",
    "CHRNA9",
    "CHRNB1",
    "CHRNB2",
    "CHRNB3",
    "CHRNB4",
    "CHRND",
    "CHRNE",
    "CHRNG",
    "CHST1",
    "CHST10",
    "CHST11",
    "CHST12",
    "CHST15",
    "CHST2",
    "CHST3",
    "CHST4",
    "CHST5",
    "CHST7",
    "CHST8",
    "CHSY1",
    "CHTOP",
    "CHUK",
    "CIAO1",
    "CIAPIN1",
    "CIB1",
    "CIB2",
    "CIC",
    "CIDEA",
    "CIDEB",
    "CIDEC",
    "CIITA",
    "CILP",
    "CINP",
    "CIR1",
    "CIRBP",
    "CISD1",
    "CISH",
    "CITED1",
    "CITED2",
    "CIZ1",
    "CKAP2",
    "CKAP4",
    "CKAP5",
    "CKB",
    "CKLF",
    "CKM",
    "CKMT2",
    "CKS1B",
    "CKS2",
    "CLASP1",
    "CLASP2",
    "CLASRP",
    "CLC",
    "CLCA1",
    "CLCA2",
    "CLCA4",
    "CLCC1",
    "CLCF1",
    "CLCN1",
    "CLCN2",
    "CLCN3",
    "CLCN4",
    "CLCN5",
    "CLCN6",
    "CLCN7",
    "CLCNKB",
    "CLDN1",
    "CLDN10",
    "CLDN11",
    "CLDN14",
    "CLDN15",
    "CLDN16",
    "CLDN17",
    "CLDN18",
    "CLDN3",
    "CLDN4",
    "CLDN5",
    "CLDN6",
    "CLDN7",
    "CLDN8",
    "CLDN9",
    "CLDND1",
    "CLEC10A",
    "CLEC11A",
    "CLEC16A",
    "CLEC1A",
    "CLEC1B",
    "CLEC2B",
    "CLEC2D",
    "CLEC4A",
    "CLEC4E",
    "CLEC4M",
    "CLEC5A",
    "CLEC7A",
    "CLGN",
    "CLIC1",
    "CLIC2",
    "CLIC3",
    "CLIC4",
    "CLIC5",
    "CLINT1",
    "CLIP1",
    "CLIP2",
    "CLIP3",
    "CLIP4",
    "CLK1",
    "CLK3",
    "CLK4",
    "CLMN",
    "CLN3",
    "CLN5",
    "CLN6",
    "CLN8",
    "CLNS1A",
    "CLOCK",
    "CLP1",
    "CLPB",
    "CLPP",
    "CLPS",
    "CLPTM1",
    "CLPX",
    "CLSPN",
    "CLSTN1",
    "CLSTN2",
    "CLSTN3",
    "CLTA",
    "CLTB",
    "CLTC",
    "CLTCL1",
    "CLU",
    "CLUAP1",
    "CLUH",
    "CLUHP3",
    "CLUL1",
    "CMA1",
    "CMAHP",
    "CMAS",
    "CMC2",
    "CMKLR1",
    "CMPK1",
    "CMTM6",
    "CMTR1",
    "CNBP",
    "CNDP2",
    "CNGA1",
    "CNGA3",
    "CNGB1",
    "CNGB3",
    "CNIH1",
    "CNIH3",
    "CNIH4",
    "CNKSR1",
    "CNKSR2",
    "CNN1",
    "CNN2",
    "CNN3",
    "CNNM1",
    "CNNM2",
    "CNNM3",
    "CNNM4",
    "CNOT1",
    "CNOT2",
    "CNOT3",
    "CNOT4",
    "CNOT7",
    "CNOT8",
    "CNP",
    "CNPPD1",
    "CNPY2",
    "CNPY3",
    "CNPY4",
    "CNR1",
    "CNR2",
    "CNTD2",
    "CNTF",
    "CNTFR",
    "CNTLN",
    "CNTN1",
    "CNTN2",
    "CNTN5",
    "CNTN6",
    "CNTNAP1",
    "CNTNAP2",
    "CNTRL",
    "COA1",
    "COA3",
    "COA4",
    "COA7",
    "COASY",
    "COBL",
    "COBLL1",
    "COCH",
    "COG2",
    "COG4",
    "COG5",
    "COG7",
    "COIL",
    "COL10A1",
    "COL11A1",
    "COL11A2",
    "COL13A1",
    "COL14A1",
    "COL15A1",
    "COL16A1",
    "COL17A1",
    "COL18A1",
    "COL19A1",
    "COL1A1",
    "COL1A2",
    "COL21A1",
    "COL2A1",
    "COL3A1",
    "COL4A1",
    "COL4A2",
    "COL4A3",
    "COL4A3BP",
    "COL4A4",
    "COL4A5",
    "COL4A6",
    "COL5A1",
    "COL5A2",
    "COL5A3",
    "COL6A1",
    "COL6A2",
    "COL6A3",
    "COL7A1",
    "COL8A1",
    "COL8A2",
    "COL9A1",
    "COL9A2",
    "COL9A3",
    "COLEC10",
    "COLEC11",
    "COLEC12",
    "COLGALT1",
    "COLGALT2",
    "COLQ",
    "COMMD10",
    "COMMD3",
    "COMMD4",
    "COMMD8",
    "COMMD9",
    "COMP",
    "COMT",
    "COPA",
    "COPB1",
    "COPB2",
    "COPE",
    "COPG1",
    "COPS2",
    "COPS3",
    "COPS4",
    "COPS5",
    "COPS6",
    "COPS7A",
    "COPS7B",
    "COPS8",
    "COPZ1",
    "COPZ2",
    "COQ10B",
    "COQ2",
    "COQ3",
    "COQ4",
    "COQ6",
    "COQ7",
    "COQ9",
    "CORIN",
    "CORO1A",
    "CORO1B",
    "CORO1C",
    "CORO2A",
    "CORO2B",
    "CORO7",
    "CORT",
    "COTL1",
    "COX10",
    "COX11",
    "COX15",
    "COX20",
    "COX4I1",
    "COX5A",
    "COX5B",
    "COX6A1",
    "COX6A2",
    "COX6B1",
    "COX6C",
    "COX7A1",
    "COX7A2",
    "COX7A2L",
    "COX7B",
    "COX7C",
    "COX8A",
    "CP",
    "CPA1",
    "CPA2",
    "CPA3",
    "CPA4",
    "CPB1",
    "CPB2",
    "CPD",
    "CPE",
    "CPEB1",
    "CPEB3",
    "CPED1",
    "CPLX2",
    "CPLX3",
    "CPM",
    "CPN1",
    "CPN2",
    "CPNE1",
    "CPNE3",
    "CPNE6",
    "CPNE7",
    "CPOX",
    "CPPED1",
    "CPQ",
    "CPS1",
    "CPSF1",
    "CPSF4",
    "CPSF6",
    "CPSF7",
    "CPT1A",
    "CPT2",
    "CPVL",
    "CR1",
    "CR2",
    "CRABP1",
    "CRABP2",
    "CRADD",
    "CRAT",
    "CRB1",
    "CRBN",
    "CRCP",
    "CRCT1",
    "CREB1",
    "CREB3",
    "CREB3L1",
    "CREB3L2",
    "CREBBP",
    "CREBL2",
    "CREBZF",
    "CREG1",
    "CRELD1",
    "CRELD2",
    "CREM",
    "CRH",
    "CRHBP",
    "CRHR1",
    "CRHR2",
    "CRIP1",
    "CRIP2",
    "CRIPT",
    "CRISP1",
    "CRISP2",
    "CRISP3",
    "CRISPLD2",
    "CRK",
    "CRKL",
    "CRLF1",
    "CRLF2",
    "CRLF3",
    "CRMP1",
    "CRNKL1",
    "CRNN",
    "CROCC",
    "CROCCP2",
    "CROCCP3",
    "CROT",
    "CRP",
    "CRTAC1",
    "CRTAM",
    "CRTAP",
    "CRTC1",
    "CRTC3",
    "CRX",
    "CRY1",
    "CRY2",
    "CRYAA",
    "CRYAB",
    "CRYBA1",
    "CRYBA2",
    "CRYBA4",
    "CRYBB1",
    "CRYBB2",
    "CRYBB3",
    "CRYBG3",
    "CRYGA",
    "CRYGB",
    "CRYGC",
    "CRYGD",
    "CRYL1",
    "CRYM",
    "CRYZ",
    "CRYZL1",
    "CS",
    "CSAD",
    "CSDC2",
    "CSDE1",
    "CSE1L",
    "CSF1",
    "CSF1R",
    "CSF2",
    "CSF2RA",
    "CSF2RB",
    "CSF3",
    "CSF3R",
    "CSGALNACT1",
    "CSGALNACT2",
    "CSH1",
    "CSHL1",
    "CSK",
    "CSN1S1",
    "CSN2",
    "CSN3",
    "CSNK1A1",
    "CSNK1D",
    "CSNK1E",
    "CSNK1G1",
    "CSNK1G2",
    "CSNK1G3",
    "CSNK2A1",
    "CSNK2A2",
    "CSNK2B",
    "CSPG4",
    "CSPG4P1Y",
    "CSPG5",
    "CSPP1",
    "CSRNP2",
    "CSRNP3",
    "CSRP1",
    "CSRP2",
    "CSRP3",
    "CST1",
    "CST2",
    "CST3",
    "CST4",
    "CST5",
    "CST6",
    "CST7",
    "CST8",
    "CSTA",
    "CSTB",
    "CSTF1",
    "CSTF2",
    "CSTF2T",
    "CSTF3",
    "CT55",
    "CT62",
    "CTAG2",
    "CTAGE1",
    "CTAGE11P",
    "CTAGE5",
    "CTBP1",
    "CTBP2",
    "CTBS",
    "CTCF",
    "CTDNEP1",
    "CTDP1",
    "CTDSP1",
    "CTDSP2",
    "CTDSPL",
    "CTF1",
    "CTGF",
    "CTH",
    "CTIF",
    "CTLA4",
    "CTNNA1",
    "CTNNA2",
    "CTNNA3",
    "CTNNAL1",
    "CTNNB1",
    "CTNNBIP1",
    "CTNNBL1",
    "CTNND2",
    "CTNS",
    "CTPS1",
    "CTPS2",
    "CTR9",
    "CTRB2",
    "CTRC",
    "CTRL",
    "CTSA",
    "CTSB",
    "CTSC",
    "CTSD",
    "CTSE",
    "CTSF",
    "CTSG",
    "CTSH",
    "CTSK",
    "CTSL",
    "CTSO",
    "CTSS",
    "CTSV",
    "CTSW",
    "CTSZ",
    "CTTN",
    "CUBN",
    "CUEDC1",
    "CUEDC2",
    "CUL1",
    "CUL2",
    "CUL3",
    "CUL4A",
    "CUL4B",
    "CUL5",
    "CUL7",
    "CUL9",
    "CUTA",
    "CUTC",
    "CUX1",
    "CUX2",
    "CUZD1",
    "CWC25",
    "CWF19L1",
    "CWH43",
    "CX3CL1",
    "CX3CR1",
    "CXADR",
    "CXCL1",
    "CXCL10",
    "CXCL11",
    "CXCL12",
    "CXCL13",
    "CXCL14",
    "CXCL2",
    "CXCL3",
    "CXCL5",
    "CXCL6",
    "CXCL8",
    "CXCL9",
    "CXCR1",
    "CXCR2",
    "CXCR3",
    "CXCR4",
    "CXCR5",
    "CXCR6",
    "CXXC1",
    "CXXC4",
    "CXorf21",
    "CXorf36",
    "CXorf40A",
    "CXorf40B",
    "CXorf56",
    "CXorf57",
    "CYB561",
    "CYB561D2",
    "CYB5A",
    "CYB5B",
    "CYB5R1",
    "CYB5R2",
    "CYB5R3",
    "CYB5R4",
    "CYBA",
    "CYBB",
    "CYBRD1",
    "CYC1",
    "CYCS",
    "CYFIP1",
    "CYFIP2",
    "CYHR1",
    "CYLC1",
    "CYLC2",
    "CYLD",
    "CYP11A1",
    "CYP11B1",
    "CYP11B2",
    "CYP17A1",
    "CYP19A1",
    "CYP1A1",
    "CYP1A2",
    "CYP1B1",
    "CYP20A1",
    "CYP24A1",
    "CYP26A1",
    "CYP26B1",
    "CYP27A1",
    "CYP27B1",
    "CYP2A13",
    "CYP2A6",
    "CYP2A7",
    "CYP2B6",
    "CYP2B7P",
    "CYP2C18",
    "CYP2C19",
    "CYP2C8",
    "CYP2C9",
    "CYP2D6",
    "CYP2E1",
    "CYP2F1",
    "CYP2J2",
    "CYP2R1",
    "CYP2U1",
    "CYP2W1",
    "CYP39A1",
    "CYP3A4",
    "CYP3A43",
    "CYP3A5",
    "CYP46A1",
    "CYP4A11",
    "CYP4B1",
    "CYP4F11",
    "CYP4F12",
    "CYP4F2",
    "CYP4F3",
    "CYP4F8",
    "CYP7A1",
    "CYP7B1",
    "CYR61",
    "CYSLTR1",
    "CYSLTR2",
    "CYTH1",
    "CYTH2",
    "CYTH3",
    "CYTH4",
    "CYTIP",
    "CYTL1",
    "DAAM1",
    "DAAM2",
    "DAB1",
    "DACH1",
    "DACT1",
    "DAD1",
    "DAG1",
    "DAGLA",
    "DALRD3",
    "DAO",
    "DAP",
    "DAP3",
    "DAPK1",
    "DAPK2",
    "DAPP1",
    "DARS",
    "DARS2",
    "DAXX",
    "DAZAP1",
    "DAZAP2",
    "DAZL",
    "DBF4",
    "DBF4B",
    "DBH",
    "DBI",
    "DBN1",
    "DBNDD1",
    "DBP",
    "DBR1",
    "DBT",
    "DCAF10",
    "DCAF11",
    "DCAF13",
    "DCAF15",
    "DCAF16",
    "DCAF17",
    "DCAF4",
    "DCAF6",
    "DCAF7",
    "DCAF8",
    "DCAKD",
    "DCBLD2",
    "DCC",
    "DCHS1",
    "DCHS2",
    "DCK",
    "DCLK1",
    "DCLK2",
    "DCLRE1A",
    "DCLRE1B",
    "DCLRE1C",
    "DCN",
    "DCP1A",
    "DCP2",
    "DCPS",
    "DCSTAMP",
    "DCT",
    "DCTD",
    "DCTN1",
    "DCTN2",
    "DCTN3",
    "DCTN4",
    "DCTN5",
    "DCTN6",
    "DCTPP1",
    "DCUN1D1",
    "DCUN1D2",
    "DCUN1D4",
    "DCX",
    "DCXR",
    "DDA1",
    "DDAH1",
    "DDAH2",
    "DDB1",
    "DDB2",
    "DDC",
    "DDHD2",
    "DDIT3",
    "DDIT4",
    "DDN",
    "DDO",
    "DDOST",
    "DDR2",
    "DDRGK1",
    "DDX1",
    "DDX10",
    "DDX11",
    "DDX17",
    "DDX18",
    "DDX19A",
    "DDX21",
    "DDX23",
    "DDX24",
    "DDX25",
    "DDX27",
    "DDX28",
    "DDX31",
    "DDX39A",
    "DDX3X",
    "DDX3Y",
    "DDX4",
    "DDX41",
    "DDX42",
    "DDX43",
    "DDX46",
    "DDX49",
    "DDX50",
    "DDX51",
    "DDX52",
    "DDX54",
    "DDX56",
    "DDX58",
    "DDX6",
    "DDX60",
    "DEAF1",
    "DEC1",
    "DECR1",
    "DECR2",
    "DEDD",
    "DEF6",
    "DEF8",
    "DEFA4",
    "DEFA5",
    "DEFA6",
    "DEFB1",
    "DEFB126",
    "DEGS1",
    "DEK",
    "DENND1A",
    "DENND1B",
    "DENND1C",
    "DENND2A",
    "DENND2D",
    "DENND3",
    "DENND4A",
    "DENND4B",
    "DENND4C",
    "DENND5A",
    "DENND5B",
    "DENND6B",
    "DENR",
    "DEPDC1",
    "DEPDC5",
    "DEPTOR",
    "DERA",
    "DERL1",
    "DERL2",
    "DES",
    "DESI1",
    "DESI2",
    "DET1",
    "DEXI",
    "DFFA",
    "DFFB",
    "DFNA5",
    "DGAT1",
    "DGCR11",
    "DGCR2",
    "DGCR5",
    "DGCR6L",
    "DGCR9",
    "DGKA",
    "DGKB",
    "DGKD",
    "DGKE",
    "DGKG",
    "DGKH",
    "DGKI",
    "DGKQ",
    "DGKZ",
    "DGUOK",
    "DHCR24",
    "DHCR7",
    "DHDDS",
    "DHFR",
    "DHODH",
    "DHPS",
    "DHRS1",
    "DHRS11",
    "DHRS12",
    "DHRS2",
    "DHRS3",
    "DHRS7",
    "DHRS7B",
    "DHRS9",
    "DHTKD1",
    "DHX15",
    "DHX16",
    "DHX29",
    "DHX30",
    "DHX32",
    "DHX34",
    "DHX35",
    "DHX38",
    "DHX40",
    "DHX57",
    "DHX58",
    "DHX8",
    "DHX9",
    "DIABLO",
    "DIAPH1",
    "DIAPH2",
    "DIAPH3",
    "DICER1",
    "DIDO1",
    "DIEXF",
    "DIMT1",
    "DIO1",
    "DIO2",
    "DIO3",
    "DIP2A",
    "DIP2C",
    "DIRAS2",
    "DIRAS3",
    "DIS3",
    "DISC1",
    "DIXDC1",
    "DKFZP434A062",
    "DKFZP586I1420",
    "DKK1",
    "DKK2",
    "DKK3",
    "DKK4",
    "DKKL1",
    "DLAT",
    "DLC1",
    "DLD",
    "DLEC1",
    "DLEU1",
    "DLEU2",
    "DLG1",
    "DLG2",
    "DLG3",
    "DLG4",
    "DLG5",
    "DLGAP1",
    "DLGAP2",
    "DLGAP4",
    "DLGAP5",
    "DLK1",
    "DLK2",
    "DLL3",
    "DLST",
    "DLX2",
    "DLX4",
    "DLX5",
    "DLX6",
    "DMBT1",
    "DMC1",
    "DMD",
    "DMP1",
    "DMPK",
    "DMRT1",
    "DMTF1",
    "DMTN",
    "DMWD",
    "DMXL1",
    "DMXL2",
    "DNA2",
    "DNAAF1",
    "DNAAF2",
    "DNAH17",
    "DNAH2",
    "DNAH3",
    "DNAH6",
    "DNAH7",
    "DNAH9",
    "DNAI1",
    "DNAI2",
    "DNAJA1",
    "DNAJA2",
    "DNAJA3",
    "DNAJA4",
    "DNAJB1",
    "DNAJB12",
    "DNAJB14",
    "DNAJB2",
    "DNAJB4",
    "DNAJB5",
    "DNAJB6",
    "DNAJB9",
    "DNAJC1",
    "DNAJC10",
    "DNAJC11",
    "DNAJC12",
    "DNAJC13",
    "DNAJC15",
    "DNAJC16",
    "DNAJC17",
    "DNAJC2",
    "DNAJC22",
    "DNAJC24",
    "DNAJC28",
    "DNAJC3",
    "DNAJC4",
    "DNAJC6",
    "DNAJC7",
    "DNAJC8",
    "DNAJC9",
    "DNAL4",
    "DNALI1",
    "DNASE1",
    "DNASE1L1",
    "DNASE1L2",
    "DNASE1L3",
    "DNASE2",
    "DNASE2B",
    "DND1",
    "DNM1",
    "DNM1L",
    "DNM2",
    "DNM3",
    "DNMBP",
    "DNMT1",
    "DNMT3A",
    "DNMT3B",
    "DNMT3L",
    "DNPEP",
    "DNPH1",
    "DNTT",
    "DNTTIP2",
    "DOC2A",
    "DOC2B",
    "DOCK1",
    "DOCK10",
    "DOCK2",
    "DOCK3",
    "DOCK4",
    "DOCK5",
    "DOCK6",
    "DOCK9",
    "DOHH",
    "DOK1",
    "DOK2",
    "DOK3",
    "DOK4",
    "DOK5",
    "DOLK",
    "DOLPP1",
    "DONSON",
    "DOPEY1",
    "DOPEY2",
    "DOT1L",
    "DPAGT1",
    "DPEP1",
    "DPEP2",
    "DPEP3",
    "DPF1",
    "DPF2",
    "DPF3",
    "DPH2",
    "DPH5",
    "DPM1",
    "DPM2",
    "DPM3",
    "DPP3",
    "DPP4",
    "DPP6",
    "DPP8",
    "DPPA4",
    "DPT",
    "DPY19L1",
    "DPY19L2P2",
    "DPY19L4",
    "DPYD",
    "DPYS",
    "DPYSL2",
    "DPYSL3",
    "DPYSL4",
    "DR1",
    "DRAM1",
    "DRAP1",
    "DRD1",
    "DRD2",
    "DRD3",
    "DRD4",
    "DRD5",
    "DRG1",
    "DRG2",
    "DRICH1",
    "DROSHA",
    "DRP2",
    "DSC1",
    "DSC2",
    "DSC3",
    "DSCAM",
    "DSCC1",
    "DSCR3",
    "DSCR4",
    "DSE",
    "DSG1",
    "DSG2",
    "DSG3",
    "DSN1",
    "DSP",
    "DSPP",
    "DST",
    "DSTN",
    "DSTYK",
    "DTL",
    "DTNA",
    "DTNB",
    "DTWD1",
    "DTX3",
    "DTX4",
    "DTYMK",
    "DUOX1",
    "DUOX2",
    "DUS1L",
    "DUS2",
    "DUS4L",
    "DUSP1",
    "DUSP10",
    "DUSP11",
    "DUSP12",
    "DUSP13",
    "DUSP14",
    "DUSP2",
    "DUSP21",
    "DUSP22",
    "DUSP26",
    "DUSP3",
    "DUSP4",
    "DUSP5",
    "DUSP6",
    "DUSP7",
    "DUSP9",
    "DUT",
    "DVL1",
    "DVL2",
    "DVL3",
    "DXO",
    "DYM",
    "DYNC1H1",
    "DYNC1I1",
    "DYNC1I2",
    "DYNC1LI1",
    "DYNC1LI2",
    "DYNC2H1",
    "DYNC2LI1",
    "DYNLL1",
    "DYNLRB1",
    "DYNLT1",
    "DYNLT3",
    "DYRK1A",
    "DYRK1B",
    "DYRK2",
    "DYRK3",
    "DYRK4",
    "DYSF",
    "DZANK1",
    "DZIP1",
    "DZIP3",
    "E2F1",
    "E2F2",
    "E2F3",
    "E2F4",
    "E2F5",
    "E2F6",
    "E2F8",
    "E4F1",
    "EAF2",
    "EAPP",
    "EBAG9",
    "EBF2",
    "EBI3",
    "EBLN2",
    "EBP",
    "ECD",
    "ECE1",
    "ECE2",
    "ECEL1",
    "ECH1",
    "ECHDC1",
    "ECHDC2",
    "ECHDC3",
    "ECHS1",
    "ECI1",
    "ECI2",
    "ECM1",
    "ECM2",
    "ECSIT",
    "ECT2",
    "EDA",
    "EDA2R",
    "EDAR",
    "EDC3",
    "EDC4",
    "EDDM3A",
    "EDDM3B",
    "EDEM1",
    "EDEM2",
    "EDEM3",
    "EDF1",
    "EDIL3",
    "EDN1",
    "EDN2",
    "EDN3",
    "EDNRA",
    "EDNRB",
    "EDRF1",
    "EEA1",
    "EED",
    "EEF1A1",
    "EEF1A2",
    "EEF1D",
    "EEF1E1",
    "EEF2",
    "EFCAB1",
    "EFCAB11",
    "EFCAB14",
    "EFCAB2",
    "EFCAB6",
    "EFCC1",
    "EFEMP1",
    "EFEMP2",
    "EFHC1",
    "EFHC2",
    "EFHD1",
    "EFHD2",
    "EFNA1",
    "EFNA2",
    "EFNA3",
    "EFNA4",
    "EFNA5",
    "EFNB1",
    "EFNB2",
    "EFNB3",
    "EFR3A",
    "EFR3B",
    "EFS",
    "EGF",
    "EGFL6",
    "EGFL7",
    "EGFR",
    "EGLN1",
    "EGLN3",
    "EGOT",
    "EGR1",
    "EGR2",
    "EGR3",
    "EGR4",
    "EHBP1",
    "EHBP1L1",
    "EHD1",
    "EHD2",
    "EHD3",
    "EHD4",
    "EHF",
    "EHHADH",
    "EHMT1",
    "EHMT2",
    "EI24",
    "EID1",
    "EIF1",
    "EIF1AX",
    "EIF1AY",
    "EIF1B",
    "EIF2AK1",
    "EIF2AK2",
    "EIF2AK3",
    "EIF2B1",
    "EIF2B2",
    "EIF2B3",
    "EIF2B4",
    "EIF2B5",
    "EIF2D",
    "EIF2S1",
    "EIF2S2",
    "EIF2S3",
    "EIF3A",
    "EIF3B",
    "EIF3D",
    "EIF3E",
    "EIF3F",
    "EIF3G",
    "EIF3H",
    "EIF3I",
    "EIF3J",
    "EIF3K",
    "EIF3L",
    "EIF3M",
    "EIF4A3",
    "EIF4B",
    "EIF4E",
    "EIF4E2",
    "EIF4EBP1",
    "EIF4EBP2",
    "EIF4ENIF1",
    "EIF4G1",
    "EIF4G2",
    "EIF4G3",
    "EIF4H",
    "EIF5",
    "EIF5A",
    "EIF5A2",
    "EIF5B",
    "EIF6",
    "ELAC1",
    "ELAC2",
    "ELANE",
    "ELAVL1",
    "ELAVL2",
    "ELAVL3",
    "ELAVL4",
    "ELF1",
    "ELF2",
    "ELF3",
    "ELF4",
    "ELF5",
    "ELK1",
    "ELK3",
    "ELK4",
    "ELL",
    "ELL2",
    "ELL3",
    "ELMO1",
    "ELMO2",
    "ELMO3",
    "ELN",
    "ELOVL2",
    "ELOVL4",
    "ELOVL5",
    "ELOVL6",
    "ELP3",
    "ELP4",
    "ELP5",
    "ELP6",
    "EMC1",
    "EMC10",
    "EMC2",
    "EMC3",
    "EMC6",
    "EMC7",
    "EMC8",
    "EMC9",
    "EMCN",
    "EMD",
    "EMG1",
    "EMID1",
    "EMILIN1",
    "EMILIN2",
    "EML1",
    "EML2",
    "EML3",
    "EML4",
    "EMP1",
    "EMP2",
    "EMP3",
    "EMX1",
    "EMX2",
    "EN1",
    "EN2",
    "ENAH",
    "ENC1",
    "ENDOD1",
    "ENDOG",
    "ENDOU",
    "ENG",
    "ENO1",
    "ENO2",
    "ENO3",
    "ENOPH1",
    "ENOSF1",
    "ENOX1",
    "ENOX2",
    "ENPEP",
    "ENPP1",
    "ENPP2",
    "ENPP3",
    "ENPP4",
    "ENSA",
    "ENTPD1",
    "ENTPD2",
    "ENTPD3",
    "ENTPD4",
    "ENTPD5",
    "ENTPD6",
    "ENTPD7",
    "ENY2",
    "EOGT",
    "EP300",
    "EP400",
    "EPAS1",
    "EPB41",
    "EPB41L1",
    "EPB41L2",
    "EPB41L3",
    "EPB41L4A",
    "EPB41L4B",
    "EPB41L5",
    "EPB42",
    "EPCAM",
    "EPHA1",
    "EPHA2",
    "EPHA3",
    "EPHA4",
    "EPHA5",
    "EPHA7",
    "EPHB1",
    "EPHB2",
    "EPHB3",
    "EPHB4",
    "EPHB6",
    "EPHX1",
    "EPHX2",
    "EPHX3",
    "EPM2A",
    "EPM2AIP1",
    "EPN1",
    "EPN3",
    "EPO",
    "EPOR",
    "EPPK1",
    "EPRS",
    "EPS15",
    "EPS15L1",
    "EPS8",
    "EPS8L1",
    "EPS8L2",
    "EPS8L3",
    "EPX",
    "EPYC",
    "ERAL1",
    "ERAP1",
    "ERAP2",
    "ERBB2",
    "ERBB3",
    "ERBB4",
    "ERC1",
    "ERC2",
    "ERCC1",
    "ERCC2",
    "ERCC3",
    "ERCC4",
    "ERCC5",
    "ERCC6",
    "ERCC6L",
    "ERCC8",
    "EREG",
    "ERF",
    "ERG",
    "ERGIC2",
    "ERGIC3",
    "ERH",
    "ERI2",
    "ERI3",
    "ERICH1",
    "ERLIN1",
    "ERLIN2",
    "ERMAP",
    "ERMP1",
    "ERN1",
    "ERN2",
    "ERP29",
    "ERP44",
    "ERVMER34-1",
    "ESD",
    "ESF1",
    "ESM1",
    "ESPL1",
    "ESPN",
    "ESR1",
    "ESR2",
    "ESRP1",
    "ESRRA",
    "ESRRB",
    "ESRRG",
    "ESYT1",
    "ETAA1",
    "ETF1",
    "ETFA",
    "ETFB",
    "ETFDH",
    "ETHE1",
    "ETNK1",
    "ETNK2",
    "ETNPPL",
    "ETS1",
    "ETS2",
    "ETV1",
    "ETV2",
    "ETV3",
    "ETV4",
    "ETV5",
    "ETV6",
    "ETV7",
    "EVA1B",
    "EVC",
    "EVI2A",
    "EVI2B",
    "EVI5",
    "EVL",
    "EVPL",
    "EVX1",
    "EWSR1",
    "EXD2",
    "EXD3",
    "EXO1",
    "EXO5",
    "EXOC1",
    "EXOC2",
    "EXOC3",
    "EXOC5",
    "EXOC6B",
    "EXOC7",
    "EXOG",
    "EXOSC1",
    "EXOSC10",
    "EXOSC2",
    "EXOSC4",
    "EXOSC5",
    "EXOSC7",
    "EXOSC8",
    "EXOSC9",
    "EXPH5",
    "EXT1",
    "EXT2",
    "EXTL1",
    "EXTL2",
    "EXTL3",
    "EYA1",
    "EYA2",
    "EYA3",
    "EYA4",
    "EZH1",
    "EZH2",
    "EZR",
    "F10",
    "F11",
    "F11R",
    "F12",
    "F13A1",
    "F13B",
    "F2",
    "F2R",
    "F2RL1",
    "F2RL2",
    "F2RL3",
    "F3",
    "F5",
    "F7",
    "F8",
    "F9",
    "FA2H",
    "FAAH",
    "FABP1",
    "FABP2",
    "FABP3",
    "FABP4",
    "FABP5",
    "FABP6",
    "FABP7",
    "FADD",
    "FADS2",
    "FADS3",
    "FAF1",
    "FAF2",
    "FAH",
    "FAHD2A",
    "FAIM",
    "FAIM2",
    "FAM102A",
    "FAM105A",
    "FAM107A",
    "FAM110B",
    "FAM110D",
    "FAM111A",
    "FAM114A1",
    "FAM114A2",
    "FAM117A",
    "FAM118A",
    "FAM120A",
    "FAM120C",
    "FAM124B",
    "FAM127A",
    "FAM127B",
    "FAM129A",
    "FAM131A",
    "FAM131B",
    "FAM134A",
    "FAM134B",
    "FAM134C",
    "FAM135A",
    "FAM13A",
    "FAM13B",
    "FAM13C",
    "FAM149A",
    "FAM149B1",
    "FAM153A",
    "FAM155A",
    "FAM155B",
    "FAM160B2",
    "FAM162A",
    "FAM163A",
    "FAM168A",
    "FAM168B",
    "FAM169A",
    "FAM171A1",
    "FAM172A",
    "FAM173A",
    "FAM174B",
    "FAM175B",
    "FAM179B",
    "FAM184A",
    "FAM188A",
    "FAM189A1",
    "FAM189A2",
    "FAM189B",
    "FAM192A",
    "FAM193A",
    "FAM198B",
    "FAM204A",
    "FAM206A",
    "FAM208A",
    "FAM208B",
    "FAM20B",
    "FAM214B",
    "FAM215A",
    "FAM216A",
    "FAM222B",
    "FAM224A",
    "FAM32A",
    "FAM35A",
    "FAM3A",
    "FAM3C",
    "FAM46A",
    "FAM46C",
    "FAM49A",
    "FAM49B",
    "FAM50A",
    "FAM50B",
    "FAM53B",
    "FAM53C",
    "FAM57A",
    "FAM60A",
    "FAM63A",
    "FAM63B",
    "FAM64A",
    "FAM65A",
    "FAM65B",
    "FAM66D",
    "FAM69A",
    "FAM76A",
    "FAM83E",
    "FAM86C1",
    "FAM89B",
    "FAM8A1",
    "FAM90A1",
    "FAM96B",
    "FAM98A",
    "FAN1",
    "FANCA",
    "FANCC",
    "FANCE",
    "FANCF",
    "FANCG",
    "FANCI",
    "FANCL",
    "FAP",
    "FAR2",
    "FARP1",
    "FARP2",
    "FARS2",
    "FARSA",
    "FAS",
    "FASLG",
    "FASN",
    "FASTK",
    "FASTKD1",
    "FASTKD2",
    "FASTKD3",
    "FASTKD5",
    "FAT1",
    "FAT2",
    "FAT4",
    "FAU",
    "FAXDC2",
    "FBL",
    "FBLN1",
    "FBLN2",
    "FBLN5",
    "FBN1",
    "FBN2",
    "FBP1",
    "FBP2",
    "FBRS",
    "FBXL12",
    "FBXL14",
    "FBXL15",
    "FBXL18",
    "FBXL2",
    "FBXL4",
    "FBXL5",
    "FBXL6",
    "FBXL7",
    "FBXL8",
    "FBXO11",
    "FBXO17",
    "FBXO2",
    "FBXO21",
    "FBXO22",
    "FBXO24",
    "FBXO28",
    "FBXO3",
    "FBXO31",
    "FBXO34",
    "FBXO38",
    "FBXO4",
    "FBXO40",
    "FBXO42",
    "FBXO46",
    "FBXO5",
    "FBXO7",
    "FBXO9",
    "FBXW11",
    "FBXW12",
    "FBXW2",
    "FBXW4",
    "FBXW7",
    "FCAR",
    "FCER1A",
    "FCER1G",
    "FCER2",
    "FCF1",
    "FCGBP",
    "FCGR1A",
    "FCGR1B",
    "FCGR2A",
    "FCGR2B",
    "FCGR3B",
    "FCGRT",
    "FCHO1",
    "FCHSD2",
    "FCN1",
    "FCN2",
    "FCN3",
    "FCRL2",
    "FDFT1",
    "FDPS",
    "FDX1",
    "FDXR",
    "FECH",
    "FEM1B",
    "FEM1C",
    "FEN1",
    "FER",
    "FER1L4",
    "FERMT1",
    "FERMT2",
    "FES",
    "FETUB",
    "FEV",
    "FEZ1",
    "FEZ2",
    "FEZF2",
    "FFAR2",
    "FGA",
    "FGB",
    "FGD1",
    "FGD2",
    "FGD6",
    "FGF1",
    "FGF12",
    "FGF13",
    "FGF14",
    "FGF16",
    "FGF17",
    "FGF18",
    "FGF2",
    "FGF20",
    "FGF21",
    "FGF22",
    "FGF23",
    "FGF3",
    "FGF4",
    "FGF5",
    "FGF6",
    "FGF7",
    "FGF8",
    "FGF9",
    "FGFBP1",
    "FGFR1",
    "FGFR1OP",
    "FGFR2",
    "FGFR3",
    "FGFR4",
    "FGG",
    "FGGY",
    "FGL1",
    "FGL2",
    "FGR",
    "FH",
    "FHIT",
    "FHL1",
    "FHL2",
    "FHL3",
    "FHL5",
    "FHOD1",
    "FHOD3",
    "FIBP",
    "FICD",
    "FIG4",
    "FILIP1L",
    "FIP1L1",
    "FIS1",
    "FJX1",
    "FKBP10",
    "FKBP11",
    "FKBP14",
    "FKBP15",
    "FKBP1B",
    "FKBP2",
    "FKBP3",
    "FKBP4",
    "FKBP5",
    "FKBP6",
    "FKBP8",
    "FKBP9",
    "FKBPL",
    "FKRP",
    "FKTN",
    "FLAD1",
    "FLCN",
    "FLG",
    "FLI1",
    "FLII",
    "FLJ42627",
    "FLNA",
    "FLNB",
    "FLNC",
    "FLOT1",
    "FLOT2",
    "FLRT1",
    "FLRT3",
    "FLT1",
    "FLT3",
    "FLT3LG",
    "FLT4",
    "FLVCR2",
    "FMNL1",
    "FMO1",
    "FMO2",
    "FMO3",
    "FMO4",
    "FMO5",
    "FMO6P",
    "FMOD",
    "FMR1",
    "FN1",
    "FN3K",
    "FN3KRP",
    "FNBP1",
    "FNBP1L",
    "FNBP4",
    "FNDC3A",
    "FNDC4",
    "FNDC8",
    "FNTA",
    "FOCAD",
    "FOLH1",
    "FOLH1B",
    "FOLR1",
    "FOLR2",
    "FOLR3",
    "FOS",
    "FOSB",
    "FOSL1",
    "FOSL2",
    "FOXA1",
    "FOXA2",
    "FOXB1",
    "FOXC1",
    "FOXC2",
    "FOXD1",
    "FOXD2",
    "FOXD3",
    "FOXE1",
    "FOXE3",
    "FOXF1",
    "FOXF2",
    "FOXG1",
    "FOXH1",
    "FOXI1",
    "FOXJ1",
    "FOXJ2",
    "FOXJ3",
    "FOXK2",
    "FOXL1",
    "FOXL2",
    "FOXM1",
    "FOXN1",
    "FOXN2",
    "FOXN3",
    "FOXO1",
    "FOXO3",
    "FOXO4",
    "FOXP3",
    "FOXRED2",
    "FPGS",
    "FPGT",
    "FPR1",
    "FPR2",
    "FPR3",
    "FRAS1",
    "FRAT1",
    "FRAT2",
    "FRK",
    "FRMD1",
    "FRMD4A",
    "FRMD4B",
    "FRMD8",
    "FRMPD1",
    "FRMPD4",
    "FRRS1L",
    "FRS2",
    "FRS3",
    "FRY",
    "FRYL",
    "FRZB",
    "FSCN1",
    "FSCN2",
    "FSCN3",
    "FSD1",
    "FSHB",
    "FSHR",
    "FST",
    "FSTL1",
    "FSTL3",
    "FSTL4",
    "FTCD",
    "FTH1",
    "FTL",
    "FTO",
    "FTSJ1",
    "FTSJ3",
    "FUBP1",
    "FUBP3",
    "FUCA1",
    "FURIN",
    "FUS",
    "FUT1",
    "FUT2",
    "FUT3",
    "FUT4",
    "FUT5",
    "FUT6",
    "FUT7",
    "FUT8",
    "FUT9",
    "FUZ",
    "FXN",
    "FXR1",
    "FXR2",
    "FXYD1",
    "FXYD2",
    "FXYD3",
    "FXYD5",
    "FXYD6",
    "FXYD7",
    "FYB",
    "FYCO1",
    "FYN",
    "FZD1",
    "FZD10",
    "FZD2",
    "FZD3",
    "FZD4",
    "FZD5",
    "FZD6",
    "FZD7",
    "FZD9",
    "FZR1",
    "G0S2",
    "G3BP1",
    "G3BP2",
    "G6PC",
    "G6PC2",
    "G6PC3",
    "G6PD",
    "GAA",
    "GAB1",
    "GAB2",
    "GABARAP",
    "GABARAPL1",
    "GABARAPL2",
    "GABBR1",
    "GABBR2",
    "GABPA",
    "GABPB1",
    "GABRA1",
    "GABRA2",
    "GABRA3",
    "GABRA4",
    "GABRA5",
    "GABRA6",
    "GABRB1",
    "GABRB2",
    "GABRB3",
    "GABRD",
    "GABRG2",
    "GABRG3",
    "GABRP",
    "GABRQ",
    "GABRR1",
    "GABRR2",
    "GAD1",
    "GAD2",
    "GADD45A",
    "GADD45B",
    "GADD45G",
    "GADD45GIP1",
    "GAK",
    "GAL",
    "GAL3ST1",
    "GAL3ST4",
    "GALC",
    "GALE",
    "GALK1",
    "GALK2",
    "GALNS",
    "GALNT1",
    "GALNT10",
    "GALNT11",
    "GALNT12",
    "GALNT14",
    "GALNT2",
    "GALNT3",
    "GALNT6",
    "GALNT7",
    "GALNT8",
    "GALR1",
    "GALR2",
    "GALR3",
    "GALT",
    "GAMT",
    "GAN",
    "GANAB",
    "GAP43",
    "GAPDH",
    "GAPDHS",
    "GAPVD1",
    "GAR1",
    "GARNL3",
    "GARS",
    "GART",
    "GAS1",
    "GAS2",
    "GAS2L1",
    "GAS6",
    "GAS7",
    "GAS8",
    "GAST",
    "GATA1",
    "GATA2",
    "GATA3",
    "GATA4",
    "GATA6",
    "GATAD1",
    "GATAD2A",
    "GATC",
    "GATM",
    "GBA3",
    "GBAP1",
    "GBAS",
    "GBE1",
    "GBF1",
    "GBP1",
    "GBP2",
    "GBX1",
    "GBX2",
    "GC",
    "GCA",
    "GCAT",
    "GCC1",
    "GCC2",
    "GCDH",
    "GCFC2",
    "GCG",
    "GCGR",
    "GCH1",
    "GCHFR",
    "GCK",
    "GCKR",
    "GCLC",
    "GCLM",
    "GCM1",
    "GCM2",
    "GCNT1",
    "GCNT2",
    "GCNT3",
    "GCNT4",
    "GDAP1",
    "GDAP1L1",
    "GDAP2",
    "GDE1",
    "GDF10",
    "GDF11",
    "GDF15",
    "GDF3",
    "GDF5",
    "GDF7",
    "GDI1",
    "GDI2",
    "GDNF",
    "GDPD2",
    "GDPD3",
    "GDPD5",
    "GEM",
    "GEMIN2",
    "GEMIN4",
    "GEMIN6",
    "GEMIN7",
    "GEMIN8",
    "GFAP",
    "GFER",
    "GFI1",
    "GFI1B",
    "GFM1",
    "GFOD1",
    "GFOD2",
    "GFPT1",
    "GFPT2",
    "GFRA1",
    "GFRA2",
    "GFRA3",
    "GFRA4",
    "GGA1",
    "GGA2",
    "GGA3",
    "GGCT",
    "GGCX",
    "GGH",
    "GGNBP2",
    "GGPS1",
    "GGT5",
    "GGTLC1",
    "GGTLC2",
    "GH1",
    "GH2",
    "GHITM",
    "GHR",
    "GHRH",
    "GHRHR",
    "GHSR",
    "GID4",
    "GID8",
    "GIF",
    "GIGYF2",
    "GIMAP4",
    "GIMAP5",
    "GIMAP6",
    "GIN1",
    "GINS1",
    "GINS2",
    "GINS3",
    "GINS4",
    "GIP",
    "GIPC1",
    "GIPC2",
    "GIPR",
    "GIT1",
    "GIT2",
    "GJA1",
    "GJA3",
    "GJA4",
    "GJA5",
    "GJA8",
    "GJB1",
    "GJB3",
    "GJB4",
    "GJB5",
    "GJC1",
    "GJC2",
    "GJD2",
    "GK",
    "GK2",
    "GKN1",
    "GLA",
    "GLB1L",
    "GLB1L2",
    "GLCE",
    "GLDC",
    "GLE1",
    "GLG1",
    "GLI1",
    "GLI2",
    "GLI3",
    "GLIPR1",
    "GLMN",
    "GLO1",
    "GLOD4",
    "GLP1R",
    "GLP2R",
    "GLRA1",
    "GLRA2",
    "GLRA3",
    "GLRB",
    "GLRX",
    "GLRX2",
    "GLRX3",
    "GLRX5",
    "GLS",
    "GLS2",
    "GLT8D1",
    "GLT8D2",
    "GLTP",
    "GLTSCR1",
    "GLTSCR1L",
    "GLUD1",
    "GLUD2",
    "GLUL",
    "GLYAT",
    "GLYR1",
    "GM2A",
    "GMCL1",
    "GMDS",
    "GMEB1",
    "GMEB2",
    "GMFB",
    "GMFG",
    "GMIP",
    "GML",
    "GMNN",
    "GMPPA",
    "GMPR",
    "GMPR2",
    "GMPS",
    "GNA11",
    "GNA12",
    "GNA13",
    "GNA14",
    "GNA15",
    "GNAI1",
    "GNAI2",
    "GNAI3",
    "GNAL",
    "GNAO1",
    "GNAQ",
    "GNAS",
    "GNAT1",
    "GNAT2",
    "GNAZ",
    "GNB1",
    "GNB1L",
    "GNB2",
    "GNB3",
    "GNB5",
    "GNE",
    "GNG10",
    "GNG11",
    "GNG12",
    "GNG13",
    "GNG3",
    "GNG4",
    "GNG5",
    "GNG7",
    "GNGT1",
    "GNL1",
    "GNL2",
    "GNL3L",
    "GNLY",
    "GNMT",
    "GNPAT",
    "GNPDA1",
    "GNPTAB",
    "GNRH1",
    "GNRH2",
    "GNRHR",
    "GNS",
    "GOLGA1",
    "GOLGA2",
    "GOLGA3",
    "GOLGA4",
    "GOLGA5",
    "GOLGA6A",
    "GOLGA7",
    "GOLGA8A",
    "GOLGB1",
    "GOLIM4",
    "GOLM1",
    "GOLPH3",
    "GOLPH3L",
    "GOLT1B",
    "GORASP1",
    "GORASP2",
    "GOSR1",
    "GOSR2",
    "GOT1",
    "GOT2",
    "GP1BA",
    "GP2",
    "GP5",
    "GP6",
    "GP9",
    "GPA33",
    "GPAA1",
    "GPALPP1",
    "GPATCH1",
    "GPATCH2",
    "GPATCH2L",
    "GPATCH3",
    "GPATCH4",
    "GPATCH8",
    "GPBP1L1",
    "GPC1",
    "GPC3",
    "GPC4",
    "GPC5",
    "GPD1",
    "GPD1L",
    "GPD2",
    "GPER1",
    "GPHN",
    "GPI",
    "GPKOW",
    "GPLD1",
    "GPM6A",
    "GPM6B",
    "GPN1",
    "GPN2",
    "GPN3",
    "GPNMB",
    "GPR1",
    "GPR107",
    "GPR12",
    "GPR132",
    "GPR135",
    "GPR137",
    "GPR137B",
    "GPR143",
    "GPR15",
    "GPR153",
    "GPR157",
    "GPR162",
    "GPR17",
    "GPR171",
    "GPR173",
    "GPR176",
    "GPR18",
    "GPR182",
    "GPR183",
    "GPR19",
    "GPR20",
    "GPR21",
    "GPR22",
    "GPR25",
    "GPR27",
    "GPR3",
    "GPR31",
    "GPR32",
    "GPR35",
    "GPR37",
    "GPR37L1",
    "GPR39",
    "GPR4",
    "GPR45",
    "GPR50",
    "GPR52",
    "GPR6",
    "GPR63",
    "GPR65",
    "GPR68",
    "GPR75",
    "GPR85",
    "GPR87",
    "GPR88",
    "GPRASP1",
    "GPRC5A",
    "GPRC5B",
    "GPRC5C",
    "GPRC5D",
    "GPRIN2",
    "GPS1",
    "GPS2",
    "GPSM2",
    "GPSM3",
    "GPT",
    "GPX1",
    "GPX2",
    "GPX3",
    "GPX4",
    "GPX5",
    "GPX7",
    "GRAMD1B",
    "GRAMD1C",
    "GRAMD3",
    "GRAMD4",
    "GRAP",
    "GRAP2",
    "GRB10",
    "GRB14",
    "GRB2",
    "GRB7",
    "GREB1",
    "GREM1",
    "GREM2",
    "GRHL2",
    "GRHPR",
    "GRIA1",
    "GRIA2",
    "GRIA3",
    "GRIA4",
    "GRID2",
    "GRIK1",
    "GRIK2",
    "GRIK3",
    "GRIK4",
    "GRIK5",
    "GRIN1",
    "GRIN2A",
    "GRIN2B",
    "GRIN2C",
    "GRIN2D",
    "GRINA",
    "GRIP1",
    "GRIP2",
    "GRK1",
    "GRK4",
    "GRK5",
    "GRK6",
    "GRM2",
    "GRM3",
    "GRM4",
    "GRM5",
    "GRM6",
    "GRM8",
    "GRN",
    "GRP",
    "GRPEL1",
    "GRPR",
    "GRSF1",
    "GRTP1",
    "GRWD1",
    "GSAP",
    "GSC2",
    "GSDMB",
    "GSDMD",
    "GSE1",
    "GSG1",
    "GSK3A",
    "GSK3B",
    "GSN",
    "GSPT1",
    "GSPT2",
    "GSR",
    "GSS",
    "GSTA1",
    "GSTA3",
    "GSTA4",
    "GSTCD",
    "GSTK1",
    "GSTM1",
    "GSTM2",
    "GSTM3",
    "GSTM4",
    "GSTM5",
    "GSTO1",
    "GSTP1",
    "GSTT2",
    "GSTZ1",
    "GTDC1",
    "GTF2A1",
    "GTF2A2",
    "GTF2B",
    "GTF2E1",
    "GTF2E2",
    "GTF2F1",
    "GTF2F2",
    "GTF2H1",
    "GTF2H3",
    "GTF2H4",
    "GTF2H5",
    "GTF2I",
    "GTF2IRD1",
    "GTF2IRD2B",
    "GTF3A",
    "GTF3C1",
    "GTF3C2",
    "GTF3C3",
    "GTF3C4",
    "GTF3C5",
    "GTPBP1",
    "GTPBP2",
    "GTPBP3",
    "GTPBP4",
    "GTPBP6",
    "GTPBP8",
    "GTSE1",
    "GUCA1A",
    "GUCA1B",
    "GUCA2A",
    "GUCA2B",
    "GUCY1A2",
    "GUCY1A3",
    "GUCY1B3",
    "GUCY2C",
    "GUCY2D",
    "GUCY2F",
    "GUF1",
    "GUK1",
    "GULP1",
    "GUSB",
    "GUSBP11",
    "GVINP1",
    "GYG1",
    "GYG2",
    "GYPA",
    "GYPB",
    "GYPC",
    "GYPE",
    "GYS1",
    "GYS2",
    "GZMA",
    "GZMB",
    "GZMH",
    "GZMK",
    "GZMM",
    "H1F0",
    "H1FX",
    "H2AFJ",
    "H2AFV",
    "H2AFX",
    "H2AFY",
    "H2AFY2",
    "H2AFZ",
    "H3F3A",
    "H6PD",
    "HAAO",
    "HABP2",
    "HABP4",
    "HADH",
    "HADHA",
    "HADHB",
    "HAGH",
    "HAL",
    "HAMP",
    "HAND1",
    "HAND2",
    "HAND2-AS1",
    "HAO1",
    "HAO2",
    "HAP1",
    "HAPLN1",
    "HAPLN2",
    "HARS2",
    "HAS1",
    "HAS2",
    "HAT1",
    "HAUS2",
    "HAUS3",
    "HAUS5",
    "HAUS6",
    "HAUS7",
    "HAX1",
    "HBB",
    "HBBP1",
    "HBD",
    "HBE1",
    "HBEGF",
    "HBP1",
    "HBQ1",
    "HBS1L",
    "HBZ",
    "HCAR3",
    "HCCS",
    "HCFC1",
    "HCFC1R1",
    "HCFC2",
    "HCG4",
    "HCG4B",
    "HCK",
    "HCLS1",
    "HCN2",
    "HCN4",
    "HCP5",
    "HCRT",
    "HCRTR1",
    "HCRTR2",
    "HDAC1",
    "HDAC11",
    "HDAC2",
    "HDAC3",
    "HDAC4",
    "HDAC5",
    "HDAC6",
    "HDAC7",
    "HDAC9",
    "HDC",
    "HDDC2",
    "HDGF",
    "HDGFRP3",
    "HDHD3",
    "HDLBP",
    "HEATR1",
    "HEATR3",
    "HEATR6",
    "HEBP1",
    "HEBP2",
    "HECA",
    "HECTD3",
    "HECTD4",
    "HECW1",
    "HEG1",
    "HELLS",
    "HELZ",
    "HEMK1",
    "HEPH",
    "HERC1",
    "HERC2",
    "HERC4",
    "HERC5",
    "HERC6",
    "HES1",
    "HES2",
    "HESX1",
    "HEXA",
    "HEXA-AS1",
    "HEXB",
    "HEXIM1",
    "HEY1",
    "HEY2",
    "HEYL",
    "HFE",
    "HGD",
    "HGF",
    "HGFAC",
    "HGS",
    "HGSNAT",
    "HHAT",
    "HHEX",
    "HHIPL2",
    "HHLA1",
    "HHLA2",
    "HHLA3",
    "HIBCH",
    "HIC1",
    "HIC2",
    "HIF1A",
    "HIF1AN",
    "HIF3A",
    "HIGD1A",
    "HIGD1B",
    "HIGD2A",
    "HILPDA",
    "HINFP",
    "HINT1",
    "HIP1",
    "HIP1R",
    "HIPK1",
    "HIPK2",
    "HIPK3",
    "HIRA",
    "HIRIP3",
    "HIST1H1A",
    "HIST1H1B",
    "HIST1H1C",
    "HIST1H1D",
    "HIST1H1E",
    "HIST1H1T",
    "HIST1H2AB",
    "HIST1H2AC",
    "HIST1H2AE",
    "HIST1H2AJ",
    "HIST1H2AK",
    "HIST1H2AL",
    "HIST1H2AM",
    "HIST1H2BB",
    "HIST1H2BD",
    "HIST1H2BE",
    "HIST1H2BH",
    "HIST1H2BJ",
    "HIST1H2BK",
    "HIST1H2BL",
    "HIST1H2BM",
    "HIST1H2BN",
    "HIST1H2BO",
    "HIST1H3A",
    "HIST1H3B",
    "HIST1H3C",
    "HIST1H3E",
    "HIST1H3F",
    "HIST1H3G",
    "HIST1H3I",
    "HIST1H4A",
    "HIST1H4D",
    "HIST1H4E",
    "HIST1H4G",
    "HIST1H4H",
    "HIST1H4I",
    "HIST1H4J",
    "HIST1H4L",
    "HIST2H2BE",
    "HIST3H2A",
    "HIST3H3",
    "HIVEP1",
    "HIVEP2",
    "HIVEP3",
    "HJURP",
    "HK1",
    "HK2",
    "HK3",
    "HKDC1",
    "HLA-A",
    "HLA-B",
    "HLA-C",
    "HLA-DMA",
    "HLA-DMB",
    "HLA-DOA",
    "HLA-DOB",
    "HLA-DPA1",
    "HLA-DPB1",
    "HLA-DQB1",
    "HLA-DRA",
    "HLA-DRB1",
    "HLA-DRB6",
    "HLA-E",
    "HLA-F",
    "HLA-G",
    "HLCS",
    "HLF",
    "HLTF",
    "HLX",
    "HMBOX1",
    "HMBS",
    "HMCES",
    "HMG20A",
    "HMG20B",
    "HMGA1",
    "HMGA2",
    "HMGB1",
    "HMGB2",
    "HMGB3",
    "HMGB3P1",
    "HMGCL",
    "HMGCR",
    "HMGCS1",
    "HMGCS2",
    "HMGN1",
    "HMGN2",
    "HMGN3",
    "HMGN4",
    "HMGN5",
    "HMGXB3",
    "HMHB1",
    "HMMR",
    "HMOX1",
    "HMOX2",
    "HMX1",
    "HN1",
    "HN1L",
    "HNF1A",
    "HNF1B",
    "HNF4A",
    "HNF4G",
    "HNMT",
    "HNRNPA0",
    "HNRNPA1",
    "HNRNPA2B1",
    "HNRNPA3",
    "HNRNPA3P1",
    "HNRNPAB",
    "HNRNPC",
    "HNRNPD",
    "HNRNPDL",
    "HNRNPF",
    "HNRNPH1",
    "HNRNPH3",
    "HNRNPK",
    "HNRNPL",
    "HNRNPM",
    "HNRNPR",
    "HNRNPU",
    "HNRNPUL1",
    "HNRNPUL2",
    "HOMER1",
    "HOMER3",
    "HOOK1",
    "HOOK2",
    "HOPX",
    "HOXA1",
    "HOXA10",
    "HOXA11",
    "HOXA2",
    "HOXA3",
    "HOXA4",
    "HOXA5",
    "HOXA6",
    "HOXA7",
    "HOXB1",
    "HOXB13",
    "HOXB2",
    "HOXB3",
    "HOXB5",
    "HOXB6",
    "HOXB7",
    "HOXB8",
    "HOXB9",
    "HOXC10",
    "HOXC11",
    "HOXC13",
    "HOXC4",
    "HOXC5",
    "HOXC6",
    "HOXC8",
    "HOXD1",
    "HOXD10",
    "HOXD11",
    "HOXD12",
    "HOXD13",
    "HOXD4",
    "HOXD9",
    "HP",
    "HP1BP3",
    "HPCA",
    "HPCAL1",
    "HPCAL4",
    "HPD",
    "HPGD",
    "HPGDS",
    "HPN",
    "HPR",
    "HPRT1",
    "HPS1",
    "HPS4",
    "HPS5",
    "HPS6",
    "HPSE",
    "HPSE2",
    "HPX",
    "HR",
    "HRAS",
    "HRASLS",
    "HRASLS2",
    "HRC",
    "HRG",
    "HRH1",
    "HRH2",
    "HRH3",
    "HRH4",
    "HRK",
    "HS1BP3",
    "HS2ST1",
    "HS3ST1",
    "HS3ST2",
    "HS3ST3A1",
    "HS3ST3B1",
    "HS6ST1",
    "HSBP1",
    "HSD11B1",
    "HSD11B2",
    "HSD17B1",
    "HSD17B10",
    "HSD17B11",
    "HSD17B12",
    "HSD17B14",
    "HSD17B2",
    "HSD17B3",
    "HSD17B4",
    "HSD17B6",
    "HSD17B7",
    "HSD17B8",
    "HSD3B1",
    "HSD3B2",
    "HSDL2",
    "HSF1",
    "HSF2",
    "HSF2BP",
    "HSF4",
    "HSP90AA1",
    "HSP90AB1",
    "HSP90B1",
    "HSPA12A",
    "HSPA13",
    "HSPA14",
    "HSPA1L",
    "HSPA2",
    "HSPA4",
    "HSPA4L",
    "HSPA5",
    "HSPA6",
    "HSPA9",
    "HSPB1",
    "HSPB11",
    "HSPB2",
    "HSPB3",
    "HSPB6",
    "HSPB7",
    "HSPB8",
    "HSPBAP1",
    "HSPBP1",
    "HSPD1",
    "HSPE1",
    "HSPG2",
    "HSPH1",
    "HTATIP2",
    "HTATSF1",
    "HTN1",
    "HTN3",
    "HTR1A",
    "HTR1B",
    "HTR1D",
    "HTR1E",
    "HTR1F",
    "HTR2A",
    "HTR2B",
    "HTR2C",
    "HTR3A",
    "HTR3B",
    "HTR4",
    "HTR5A",
    "HTR6",
    "HTR7",
    "HTR7P1",
    "HTRA1",
    "HTRA2",
    "HTT",
    "HUNK",
    "HUS1",
    "HUWE1",
    "HYAL1",
    "HYAL2",
    "HYAL3",
    "HYAL4",
    "HYI",
    "HYMAI",
    "HYOU1",
    "HYPM",
    "IAPP",
    "IARS",
    "IARS2",
    "IBA57",
    "IBSP",
    "IBTK",
    "ICA1",
    "ICAM1",
    "ICAM2",
    "ICAM3",
    "ICAM4",
    "ICAM5",
    "ICE1",
    "ICE2",
    "ICK",
    "ICMT",
    "ICOS",
    "ICOSLG",
    "ID1",
    "ID2",
    "ID3",
    "ID4",
    "IDE",
    "IDH1",
    "IDH2",
    "IDH3A",
    "IDH3B",
    "IDH3G",
    "IDI1",
    "IDO1",
    "IDS",
    "IDUA",
    "IER2",
    "IER3",
    "IER3IP1",
    "IER5",
    "IFFO1",
    "IFI16",
    "IFI27",
    "IFI35",
    "IFI44",
    "IFI44L",
    "IFI6",
    "IFIH1",
    "IFIT1",
    "IFIT2",
    "IFIT3",
    "IFIT5",
    "IFITM1",
    "IFITM2",
    "IFITM3",
    "IFNA1",
    "IFNA10",
    "IFNA14",
    "IFNA16",
    "IFNA17",
    "IFNA2",
    "IFNA21",
    "IFNA4",
    "IFNA5",
    "IFNA7",
    "IFNA8",
    "IFNAR1",
    "IFNAR2",
    "IFNB1",
    "IFNG",
    "IFNGR1",
    "IFNGR2",
    "IFNW1",
    "IFRD1",
    "IFRD2",
    "IFT122",
    "IFT140",
    "IFT20",
    "IFT22",
    "IFT27",
    "IFT46",
    "IFT52",
    "IFT57",
    "IFT74",
    "IFT81",
    "IFT88",
    "IGBP1",
    "IGF1",
    "IGF1R",
    "IGF2BP2",
    "IGF2BP3",
    "IGF2R",
    "IGFALS",
    "IGFBP1",
    "IGFBP2",
    "IGFBP3",
    "IGFBP4",
    "IGFBP5",
    "IGFBP6",
    "IGFBP7",
    "IGFLR1",
    "IGHMBP2",
    "IGLL1",
    "IGSF1",
    "IGSF3",
    "IGSF6",
    "IHH",
    "IK",
    "IKBKAP",
    "IKBKB",
    "IKBKE",
    "IKBKG",
    "IKZF1",
    "IKZF2",
    "IKZF3",
    "IKZF4",
    "IKZF5",
    "IL10",
    "IL10RA",
    "IL10RB",
    "IL11",
    "IL12A",
    "IL12B",
    "IL12RB1",
    "IL12RB2",
    "IL13",
    "IL13RA1",
    "IL13RA2",
    "IL15",
    "IL15RA",
    "IL16",
    "IL17A",
    "IL17B",
    "IL17RA",
    "IL17RB",
    "IL17RC",
    "IL18",
    "IL18BP",
    "IL18R1",
    "IL18RAP",
    "IL19",
    "IL1A",
    "IL1B",
    "IL1R1",
    "IL1R2",
    "IL1RAP",
    "IL1RAPL1",
    "IL1RAPL2",
    "IL1RL1",
    "IL1RL2",
    "IL1RN",
    "IL2",
    "IL20RA",
    "IL21",
    "IL21R",
    "IL22",
    "IL22RA1",
    "IL23A",
    "IL24",
    "IL25",
    "IL26",
    "IL27RA",
    "IL2RA",
    "IL2RB",
    "IL2RG",
    "IL3",
    "IL32",
    "IL33",
    "IL36A",
    "IL36G",
    "IL36RN",
    "IL37",
    "IL3RA",
    "IL4",
    "IL4R",
    "IL5",
    "IL5RA",
    "IL6",
    "IL6R",
    "IL6ST",
    "IL7",
    "IL7R",
    "IL9",
    "IL9R",
    "ILF2",
    "ILF3",
    "ILK",
    "ILKAP",
    "ILVBL",
    "IMMT",
    "IMP3",
    "IMP4",
    "IMPA1",
    "IMPA2",
    "IMPACT",
    "IMPAD1",
    "IMPDH1",
    "IMPDH2",
    "IMPG1",
    "IMPG2",
    "INA",
    "INCENP",
    "INF2",
    "ING1",
    "ING2",
    "ING3",
    "ING4",
    "INHA",
    "INHBA",
    "INHBB",
    "INHBC",
    "INHBE",
    "INO80B",
    "INO80D",
    "INPP1",
    "INPP4A",
    "INPP4B",
    "INPP5A",
    "INPP5B",
    "INPP5D",
    "INPP5E",
    "INPP5F",
    "INPP5J",
    "INPP5K",
    "INPPL1",
    "INS",
    "INSIG1",
    "INSIG2",
    "INSL3",
    "INSL4",
    "INSL5",
    "INSL6",
    "INSM1",
    "INSR",
    "INSRR",
    "INTS1",
    "INTS12",
    "INTS3",
    "INTS5",
    "INTS6",
    "INTS7",
    "INTS8",
    "INTS9",
    "INVS",
    "IP6K1",
    "IP6K2",
    "IPCEF1",
    "IPO13",
    "IPO4",
    "IPO5",
    "IPO7",
    "IPO8",
    "IPO9",
    "IPP",
    "IPPK",
    "IQCA1",
    "IQCB1",
    "IQCC",
    "IQCE",
    "IQCG",
    "IQCH",
    "IQCK",
    "IQGAP1",
    "IQGAP2",
    "IQSEC1",
    "IQSEC2",
    "IQSEC3",
    "IRAK1",
    "IRAK3",
    "IRAK4",
    "IREB2",
    "IRF1",
    "IRF2",
    "IRF2BP1",
    "IRF3",
    "IRF4",
    "IRF5",
    "IRF6",
    "IRF7",
    "IRF8",
    "IRF9",
    "IRGC",
    "IRGQ",
    "IRS1",
    "IRS2",
    "IRS4",
    "IRX4",
    "IRX5",
    "ISCA1",
    "ISCU",
    "ISG15",
    "ISG20",
    "ISL1",
    "ISLR",
    "ISOC1",
    "ISOC2",
    "IST1",
    "ISYNA1",
    "ITCH",
    "ITFG1",
    "ITFG2",
    "ITGA1",
    "ITGA10",
    "ITGA2",
    "ITGA2B",
    "ITGA3",
    "ITGA4",
    "ITGA5",
    "ITGA6",
    "ITGA7",
    "ITGA8",
    "ITGA9",
    "ITGAE",
    "ITGAL",
    "ITGAM",
    "ITGAV",
    "ITGAX",
    "ITGB1",
    "ITGB1BP1",
    "ITGB1BP2",
    "ITGB2",
    "ITGB3",
    "ITGB3BP",
    "ITGB4",
    "ITGB5",
    "ITGB7",
    "ITGB8",
    "ITGBL1",
    "ITIH1",
    "ITIH2",
    "ITIH3",
    "ITIH4",
    "ITIH5",
    "ITK",
    "ITM2A",
    "ITM2B",
    "ITM2C",
    "ITPA",
    "ITPK1",
    "ITPKA",
    "ITPKB",
    "ITPKC",
    "ITPR1",
    "ITPR2",
    "ITPR3",
    "ITSN1",
    "ITSN2",
    "IVD",
    "IVL",
    "IVNS1ABP",
    "IZUMO4",
    "JADE1",
    "JADE2",
    "JADE3",
    "JAG1",
    "JAG2",
    "JAK1",
    "JAK2",
    "JAK3",
    "JAKMIP2",
    "JAM2",
    "JAM3",
    "JARID2",
    "JMJD1C",
    "JMJD4",
    "JMJD6",
    "JOSD1",
    "JPH2",
    "JPH3",
    "JRK",
    "JRKL",
    "JTB",
    "JUN",
    "JUNB",
    "JUND",
    "JUP",
    "KALRN",
    "KANK1",
    "KANK2",
    "KANK3",
    "KANSL1L",
    "KANSL2",
    "KANSL3",
    "KARS",
    "KAT2A",
    "KAT2B",
    "KAT5",
    "KAT6A",
    "KAT6B",
    "KAT7",
    "KAT8",
    "KATNA1",
    "KATNB1",
    "KATNBL1",
    "KAZALD1",
    "KAZN",
    "KBTBD11",
    "KBTBD2",
    "KBTBD4",
    "KCMF1",
    "KCNA1",
    "KCNA10",
    "KCNA2",
    "KCNA3",
    "KCNA4",
    "KCNA5",
    "KCNAB1",
    "KCNAB2",
    "KCNAB3",
    "KCNB1",
    "KCNB2",
    "KCNC1",
    "KCNC2",
    "KCNC3",
    "KCNC4",
    "KCND1",
    "KCND2",
    "KCND3",
    "KCNE1",
    "KCNE2",
    "KCNE4",
    "KCNF1",
    "KCNG1",
    "KCNG2",
    "KCNH1",
    "KCNH2",
    "KCNH4",
    "KCNH6",
    "KCNIP1",
    "KCNIP2",
    "KCNJ1",
    "KCNJ10",
    "KCNJ13",
    "KCNJ14",
    "KCNJ15",
    "KCNJ16",
    "KCNJ2",
    "KCNJ3",
    "KCNJ4",
    "KCNJ5",
    "KCNJ6",
    "KCNJ8",
    "KCNJ9",
    "KCNK1",
    "KCNK10",
    "KCNK12",
    "KCNK13",
    "KCNK15",
    "KCNK2",
    "KCNK3",
    "KCNK5",
    "KCNK7",
    "KCNMA1",
    "KCNMB1",
    "KCNMB2",
    "KCNMB3",
    "KCNMB4",
    "KCNN1",
    "KCNN2",
    "KCNN3",
    "KCNN4",
    "KCNQ1",
    "KCNQ2",
    "KCNQ3",
    "KCNQ4",
    "KCNS1",
    "KCNS3",
    "KCNV1",
    "KCNV2",
    "KCTD12",
    "KCTD13",
    "KCTD15",
    "KCTD17",
    "KCTD2",
    "KCTD20",
    "KCTD3",
    "KCTD5",
    "KCTD9",
    "KDELC1",
    "KDELR1",
    "KDELR2",
    "KDELR3",
    "KDM1A",
    "KDM2A",
    "KDM3A",
    "KDM3B",
    "KDM4A",
    "KDM4B",
    "KDM4C",
    "KDM4D",
    "KDM5B",
    "KDM5C",
    "KDM5D",
    "KDM6A",
    "KDM6B",
    "KDM7A",
    "KDM8",
    "KDR",
    "KDSR",
    "KEAP1",
    "KEL",
    "KERA",
    "KHDC1L",
    "KHDRBS1",
    "KHDRBS2",
    "KHDRBS3",
    "KHK",
    "KHNYN",
    "KHSRP",
    "KIAA0040",
    "KIAA0087",
    "KIAA0100",
    "KIAA0101",
    "KIAA0141",
    "KIAA0196",
    "KIAA0226L",
    "KIAA0232",
    "KIAA0319",
    "KIAA0319L",
    "KIAA0355",
    "KIAA0368",
    "KIAA0391",
    "KIAA0408",
    "KIAA0430",
    "KIAA0513",
    "KIAA0556",
    "KIAA0586",
    "KIAA0753",
    "KIAA0754",
    "KIAA0895",
    "KIAA0907",
    "KIAA0922",
    "KIAA0930",
    "KIAA1024",
    "KIAA1033",
    "KIAA1211L",
    "KIAA1324",
    "KIAA1549L",
    "KIAA1551",
    "KIAA1614",
    "KIDINS220",
    "KIF11",
    "KIF13A",
    "KIF13B",
    "KIF14",
    "KIF15",
    "KIF16B",
    "KIF17",
    "KIF18A",
    "KIF1A",
    "KIF1B",
    "KIF1C",
    "KIF20A",
    "KIF20B",
    "KIF21B",
    "KIF22",
    "KIF23",
    "KIF24",
    "KIF25",
    "KIF26B",
    "KIF2A",
    "KIF2C",
    "KIF3A",
    "KIF3B",
    "KIF3C",
    "KIF4A",
    "KIF5A",
    "KIF5B",
    "KIF5C",
    "KIFAP3",
    "KIFC1",
    "KIFC3",
    "KIN",
    "KIR2DL1",
    "KIR2DL4",
    "KIR2DS4",
    "KIR3DL1",
    "KIR3DL3",
    "KIRREL",
    "KISS1",
    "KIT",
    "KITLG",
    "KIZ",
    "KLC1",
    "KLC2",
    "KLF1",
    "KLF10",
    "KLF12",
    "KLF13",
    "KLF15",
    "KLF2",
    "KLF3",
    "KLF3-AS1",
    "KLF4",
    "KLF5",
    "KLF6",
    "KLF7",
    "KLF8",
    "KLF9",
    "KLHDC10",
    "KLHDC2",
    "KLHDC3",
    "KLHDC4",
    "KLHDC8A",
    "KLHL1",
    "KLHL11",
    "KLHL12",
    "KLHL18",
    "KLHL2",
    "KLHL20",
    "KLHL21",
    "KLHL22",
    "KLHL24",
    "KLHL25",
    "KLHL26",
    "KLHL28",
    "KLHL29",
    "KLHL3",
    "KLHL35",
    "KLHL36",
    "KLHL4",
    "KLHL41",
    "KLHL5",
    "KLHL7",
    "KLHL9",
    "KLK1",
    "KLK10",
    "KLK11",
    "KLK12",
    "KLK13",
    "KLK14",
    "KLK15",
    "KLK2",
    "KLK3",
    "KLK5",
    "KLK6",
    "KLK7",
    "KLK8",
    "KLKB1",
    "KLRB1",
    "KLRC3",
    "KLRC4",
    "KLRD1",
    "KLRF1",
    "KLRG1",
    "KMO",
    "KMT2A",
    "KMT2B",
    "KMT2D",
    "KNG1",
    "KNOP1",
    "KNTC1",
    "KPNA1",
    "KPNA2",
    "KPNA3",
    "KPNA4",
    "KPNA5",
    "KPNA6",
    "KPNB1",
    "KPTN",
    "KRAS",
    "KRBOX4",
    "KRCC1",
    "KREMEN2",
    "KRI1",
    "KRIT1",
    "KRR1",
    "KRT1",
    "KRT10",
    "KRT12",
    "KRT13",
    "KRT14",
    "KRT15",
    "KRT16",
    "KRT18",
    "KRT19",
    "KRT2",
    "KRT20",
    "KRT23",
    "KRT24",
    "KRT3",
    "KRT31",
    "KRT32",
    "KRT33A",
    "KRT33B",
    "KRT35",
    "KRT36",
    "KRT37",
    "KRT38",
    "KRT4",
    "KRT5",
    "KRT6A",
    "KRT6B",
    "KRT7",
    "KRT75",
    "KRT76",
    "KRT8",
    "KRT81",
    "KRT83",
    "KRT84",
    "KRT85",
    "KRT9",
    "KRTAP1-3",
    "KRTAP4-7",
    "KRTAP5-8",
    "KRTAP5-9",
    "KRTAP9-9",
    "KSR1",
    "KTN1",
    "KXD1",
    "KYNU",
    "L1CAM",
    "L1TD1",
    "L2HGDH",
    "L3MBTL1",
    "LACTB2",
    "LAD1",
    "LAG3",
    "LAGE3",
    "LAIR1",
    "LAIR2",
    "LALBA",
    "LAMA1",
    "LAMA2",
    "LAMA3",
    "LAMA4",
    "LAMA5",
    "LAMB1",
    "LAMB2",
    "LAMB3",
    "LAMB4",
    "LAMC1",
    "LAMC2",
    "LAMC3",
    "LAMP1",
    "LAMP2",
    "LAMP3",
    "LAMP5",
    "LAMTOR2",
    "LAMTOR3",
    "LAMTOR5",
    "LANCL1",
    "LANCL2",
    "LAP3",
    "LAPTM4A",
    "LAPTM4B",
    "LAPTM5",
    "LARP1",
    "LARP4",
    "LARP4B",
    "LARP6",
    "LARP7",
    "LARS",
    "LARS2",
    "LAS1L",
    "LASP1",
    "LAT",
    "LAT2",
    "LATS1",
    "LAX1",
    "LBH",
    "LBP",
    "LBR",
    "LBX1",
    "LCAT",
    "LCE2B",
    "LCK",
    "LCMT1",
    "LCMT2",
    "LCN1",
    "LCN2",
    "LCP1",
    "LCP2",
    "LCT",
    "LDB1",
    "LDB2",
    "LDB3",
    "LDHA",
    "LDHAL6B",
    "LDHB",
    "LDHC",
    "LDLR",
    "LDLRAP1",
    "LDOC1",
    "LECT1",
    "LECT2",
    "LEF1",
    "LEFTY1",
    "LEMD3",
    "LENEP",
    "LEP",
    "LEPROT",
    "LEPROTL1",
    "LETM1",
    "LETMD1",
    "LFNG",
    "LGALS1",
    "LGALS13",
    "LGALS14",
    "LGALS2",
    "LGALS3",
    "LGALS3BP",
    "LGALS4",
    "LGALS8",
    "LGALS9",
    "LGALSL",
    "LGI1",
    "LGI2",
    "LGMN",
    "LGR4",
    "LGR5",
    "LGSN",
    "LHCGR",
    "LHFP",
    "LHFPL2",
    "LHPP",
    "LHX1",
    "LHX2",
    "LHX3",
    "LHX5",
    "LHX6",
    "LIAS",
    "LIF",
    "LIFR",
    "LIG1",
    "LIG3",
    "LIG4",
    "LILRA1",
    "LILRA2",
    "LILRA4",
    "LILRA5",
    "LILRA6",
    "LILRB1",
    "LILRB2",
    "LILRB3",
    "LILRB5",
    "LIM2",
    "LIMA1",
    "LIMCH1",
    "LIMD1",
    "LIMD2",
    "LIME1",
    "LIMK1",
    "LIMK2",
    "LIMS2",
    "LIN28A",
    "LIN37",
    "LIN7A",
    "LIN7B",
    "LIN7C",
    "LINC00094",
    "LINC00115",
    "LINC00339",
    "LINC00472",
    "LINC00563",
    "LINC00574",
    "LINC00652",
    "LINC00663",
    "LINC00667",
    "LINC01278",
    "LIPA",
    "LIPC",
    "LIPE",
    "LIPF",
    "LIPG",
    "LIPT1",
    "LITAF",
    "LLGL1",
    "LLGL2",
    "LLPH",
    "LMAN1",
    "LMAN1L",
    "LMAN2",
    "LMAN2L",
    "LMBR1L",
    "LMBRD1",
    "LMCD1",
    "LMF1",
    "LMF2",
    "LMNA",
    "LMNB1",
    "LMNB2",
    "LMO1",
    "LMO2",
    "LMO3",
    "LMO4",
    "LMO7",
    "LMOD1",
    "LMTK2",
    "LMX1B",
    "LNPEP",
    "LONP1",
    "LONRF1",
    "LONRF3",
    "LOR",
    "LOX",
    "LOXL1",
    "LOXL2",
    "LPA",
    "LPAR1",
    "LPAR2",
    "LPAR3",
    "LPAR4",
    "LPAR6",
    "LPCAT1",
    "LPCAT3",
    "LPCAT4",
    "LPGAT1",
    "LPIN1",
    "LPIN2",
    "LPL",
    "LPO",
    "LPP",
    "LPXN",
    "LRAT",
    "LRBA",
    "LRCH1",
    "LRCH3",
    "LRCH4",
    "LRFN3",
    "LRFN4",
    "LRIF1",
    "LRIG1",
    "LRIG2",
    "LRIT1",
    "LRMP",
    "LRP1",
    "LRP10",
    "LRP12",
    "LRP1B",
    "LRP2",
    "LRP2BP",
    "LRP3",
    "LRP4",
    "LRP5",
    "LRP5L",
    "LRP6",
    "LRP8",
    "LRPAP1",
    "LRPPRC",
    "LRRC1",
    "LRRC14",
    "LRRC15",
    "LRRC17",
    "LRRC19",
    "LRRC2",
    "LRRC20",
    "LRRC23",
    "LRRC3",
    "LRRC31",
    "LRRC32",
    "LRRC36",
    "LRRC37A2",
    "LRRC37A3",
    "LRRC40",
    "LRRC41",
    "LRRC42",
    "LRRC47",
    "LRRC49",
    "LRRC59",
    "LRRC6",
    "LRRC61",
    "LRRC75B",
    "LRRC8B",
    "LRRC8D",
    "LRRC8E",
    "LRRFIP1",
    "LRRFIP2",
    "LRRK1",
    "LRRN2",
    "LRRN3",
    "LRRTM2",
    "LRRTM4",
    "LRTM1",
    "LSAMP",
    "LSG1",
    "LSM1",
    "LSM12",
    "LSM14A",
    "LSM14B",
    "LSM2",
    "LSM3",
    "LSM4",
    "LSM5",
    "LSM6",
    "LSM7",
    "LSM8",
    "LSP1",
    "LSR",
    "LSS",
    "LST1",
    "LTA",
    "LTB",
    "LTB4R",
    "LTB4R2",
    "LTBP1",
    "LTBP2",
    "LTBP3",
    "LTBP4",
    "LTBR",
    "LTC4S",
    "LTF",
    "LTK",
    "LTN1",
    "LUC7L",
    "LUC7L3",
    "LUM",
    "LUZP1",
    "LUZP2",
    "LUZP4",
    "LXN",
    "LY6D",
    "LY6E",
    "LY6G5C",
    "LY6G6C",
    "LY6G6E",
    "LY6H",
    "LY75",
    "LY86",
    "LY9",
    "LY96",
    "LYL1",
    "LYN",
    "LYPD1",
    "LYPD3",
    "LYPLA1",
    "LYPLA2",
    "LYRM1",
    "LYRM2",
    "LYRM4",
    "LYRM9",
    "LYST",
    "LYVE1",
    "LYZ",
    "LYZL6",
    "LZTFL1",
    "LZTR1",
    "LZTS1",
    "M6PR",
    "MAB21L2",
    "MACF1",
    "MACROD1",
    "MAD1L1",
    "MAD2L1",
    "MAD2L1BP",
    "MADCAM1",
    "MADD",
    "MAEA",
    "MAF",
    "MAFB",
    "MAFF",
    "MAFG",
    "MAFK",
    "MAG",
    "MAGEA1",
    "MAGEA10",
    "MAGEA11",
    "MAGEA12",
    "MAGEA4",
    "MAGEA6",
    "MAGEA8",
    "MAGEB1",
    "MAGEB2",
    "MAGEB3",
    "MAGEB4",
    "MAGEC1",
    "MAGEC2",
    "MAGEC3",
    "MAGED1",
    "MAGED2",
    "MAGEF1",
    "MAGEH1",
    "MAGEL2",
    "MAGI1",
    "MAGI2",
    "MAGIX",
    "MAGOHB",
    "MAGT1",
    "MAK",
    "MAK16",
    "MAL",
    "MALL",
    "MALT1",
    "MAML1",
    "MAML3",
    "MAMLD1",
    "MAN1A1",
    "MAN1A2",
    "MAN1B1",
    "MAN1C1",
    "MAN2A1",
    "MAN2A2",
    "MAN2B1",
    "MAN2B2",
    "MAN2C1",
    "MANBA",
    "MANEA",
    "MANF",
    "MANSC1",
    "MAOA",
    "MAOB",
    "MAP1A",
    "MAP1B",
    "MAP1LC3B",
    "MAP1LC3C",
    "MAP1S",
    "MAP2",
    "MAP2K1",
    "MAP2K2",
    "MAP2K4",
    "MAP2K5",
    "MAP2K6",
    "MAP2K7",
    "MAP3K1",
    "MAP3K10",
    "MAP3K11",
    "MAP3K12",
    "MAP3K13",
    "MAP3K14",
    "MAP3K19",
    "MAP3K2",
    "MAP3K3",
    "MAP3K4",
    "MAP3K5",
    "MAP3K6",
    "MAP3K7",
    "MAP3K7CL",
    "MAP3K8",
    "MAP3K9",
    "MAP4",
    "MAP4K1",
    "MAP4K2",
    "MAP4K3",
    "MAP4K4",
    "MAP4K5",
    "MAP6D1",
    "MAP7",
    "MAP7D1",
    "MAP7D3",
    "MAP9",
    "MAPK1",
    "MAPK10",
    "MAPK11",
    "MAPK12",
    "MAPK13",
    "MAPK14",
    "MAPK1IP1L",
    "MAPK3",
    "MAPK4",
    "MAPK6",
    "MAPK7",
    "MAPK8",
    "MAPK8IP1",
    "MAPK8IP2",
    "MAPK8IP3",
    "MAPK9",
    "MAPKAP1",
    "MAPKAPK2",
    "MAPKAPK3",
    "MAPKAPK5",
    "MAPKBP1",
    "MAPRE1",
    "MAPRE2",
    "MAPRE3",
    "MAPT",
    "MARC1",
    "MARC2",
    "MARCH1",
    "MARCH2",
    "MARCH3",
    "MARCH5",
    "MARCH6",
    "MARCH7",
    "MARCH8",
    "MARCKS",
    "MARCKSL1",
    "MARCO",
    "MARK1",
    "MARK2",
    "MARK3",
    "MARK4",
    "MAS1",
    "MASP1",
    "MASP2",
    "MAST1",
    "MAST2",
    "MAST3",
    "MAST4",
    "MAT1A",
    "MAT2A",
    "MAT2B",
    "MATK",
    "MATN1",
    "MATN3",
    "MATN4",
    "MAU2",
    "MAVS",
    "MAX",
    "MAZ",
    "MB",
    "MBD1",
    "MBD2",
    "MBD4",
    "MBD5",
    "MBIP",
    "MBL2",
    "MBNL1",
    "MBNL2",
    "MBNL3",
    "MBOAT2",
    "MBOAT7",
    "MBP",
    "MBTD1",
    "MBTPS1",
    "MBTPS2",
    "MC1R",
    "MC2R",
    "MC3R",
    "MC4R",
    "MC5R",
    "MCAM",
    "MCAT",
    "MCC",
    "MCCC1",
    "MCCC2",
    "MCF2",
    "MCF2L",
    "MCF2L2",
    "MCFD2",
    "MCHR1",
    "MCL1",
    "MCM10",
    "MCM2",
    "MCM3",
    "MCM3AP",
    "MCM3AP-AS1",
    "MCM4",
    "MCM5",
    "MCM6",
    "MCM7",
    "MCM9",
    "MCMBP",
    "MCOLN1",
    "MCOLN3",
    "MCPH1",
    "MCRS1",
    "MCTP1",
    "MCTP2",
    "MCTS1",
    "MCUR1",
    "MDC1",
    "MDFI",
    "MDFIC",
    "MDH1",
    "MDH2",
    "MDK",
    "MDM1",
    "MDM2",
    "MDM4",
    "MDN1",
    "ME1",
    "ME2",
    "ME3",
    "MEA1",
    "MEAF6",
    "MECOM",
    "MECP2",
    "MECR",
    "MED1",
    "MED12",
    "MED13",
    "MED13L",
    "MED14",
    "MED15",
    "MED16",
    "MED17",
    "MED20",
    "MED22",
    "MED23",
    "MED24",
    "MED25",
    "MED27",
    "MED28",
    "MED31",
    "MED4",
    "MED6",
    "MED7",
    "MED8",
    "MED9",
    "MEF2A",
    "MEF2C",
    "MEF2D",
    "MEFV",
    "MEG3",
    "MEGF6",
    "MEGF8",
    "MEGF9",
    "MEIS1",
    "MEIS2",
    "MEIS3P1",
    "MELK",
    "MEN1",
    "MEOX1",
    "MEOX2",
    "MEP1A",
    "MEP1B",
    "MEPCE",
    "MEPE",
    "MERTK",
    "MEST",
    "MET",
    "METAP1",
    "METAP2",
    "METRN",
    "METTL1",
    "METTL10",
    "METTL13",
    "METTL17",
    "METTL18",
    "METTL21B",
    "METTL22",
    "METTL2B",
    "METTL3",
    "METTL4",
    "METTL5",
    "METTL7A",
    "METTL8",
    "METTL9",
    "MEX3C",
    "MEX3D",
    "MFAP1",
    "MFAP2",
    "MFAP3",
    "MFAP3L",
    "MFAP4",
    "MFAP5",
    "MFF",
    "MFGE8",
    "MFHAS1",
    "MFN1",
    "MFN2",
    "MFNG",
    "MFSD1",
    "MFSD10",
    "MFSD11",
    "MFSD12",
    "MFSD5",
    "MFSD6",
    "MFSD7",
    "MFSD9",
    "MGA",
    "MGAM",
    "MGAT1",
    "MGAT2",
    "MGAT3",
    "MGAT4A",
    "MGAT4B",
    "MGAT4C",
    "MGAT5",
    "MGEA5",
    "MGLL",
    "MGMT",
    "MGP",
    "MGRN1",
    "MGST2",
    "MGST3",
    "MIA",
    "MIA2",
    "MIA3",
    "MICA",
    "MICAL1",
    "MICAL2",
    "MICAL3",
    "MICALL1",
    "MICALL2",
    "MICB",
    "MICU1",
    "MICU2",
    "MID1",
    "MID1IP1",
    "MID2",
    "MIEF1",
    "MIER2",
    "MIF",
    "MIIP",
    "MILR1",
    "MINA",
    "MINK1",
    "MINPP1",
    "MIOS",
    "MIP",
    "MIPEP",
    "MIS12",
    "MIS18A",
    "MIS18BP1",
    "MISP",
    "MITF",
    "MKI67",
    "MKKS",
    "MKL1",
    "MKL2",
    "MKLN1",
    "MKNK1",
    "MKNK2",
    "MKRN1",
    "MKRN2",
    "MKRN3",
    "MKS1",
    "MLANA",
    "MLC1",
    "MLEC",
    "MLF1",
    "MLF2",
    "MLH1",
    "MLH3",
    "MLIP",
    "MLLT1",
    "MLLT10",
    "MLLT11",
    "MLLT3",
    "MLN",
    "MLNR",
    "MLPH",
    "MLST8",
    "MLX",
    "MLXIP",
    "MLXIPL",
    "MLYCD",
    "MMACHC",
    "MMADHC",
    "MMD",
    "MME",
    "MMP1",
    "MMP10",
    "MMP11",
    "MMP12",
    "MMP13",
    "MMP14",
    "MMP15",
    "MMP16",
    "MMP17",
    "MMP19",
    "MMP2",
    "MMP20",
    "MMP24",
    "MMP25",
    "MMP26",
    "MMP27",
    "MMP28",
    "MMP3",
    "MMP7",
    "MMP8",
    "MMP9",
    "MMRN1",
    "MMRN2",
    "MMS19",
    "MN1",
    "MNAT1",
    "MNDA",
    "MNS1",
    "MNT",
    "MNX1",
    "MOAP1",
    "MOB1A",
    "MOB3B",
    "MOB4",
    "MOBP",
    "MOCOS",
    "MOCS1",
    "MOCS2",
    "MOCS3",
    "MOG",
    "MOGAT2",
    "MOGS",
    "MOK",
    "MON1B",
    "MON2",
    "MORC1",
    "MORC2",
    "MORC3",
    "MORC4",
    "MORF4L1",
    "MORF4L2",
    "MORN1",
    "MOS",
    "MOSPD1",
    "MOSPD2",
    "MOSPD3",
    "MOXD1",
    "MPC1",
    "MPC2",
    "MPDU1",
    "MPDZ",
    "MPG",
    "MPHOSPH10",
    "MPHOSPH6",
    "MPHOSPH8",
    "MPHOSPH9",
    "MPI",
    "MPL",
    "MPO",
    "MPP1",
    "MPP2",
    "MPP3",
    "MPP5",
    "MPP6",
    "MPPE1",
    "MPPED1",
    "MPPED2",
    "MPRIP",
    "MPST",
    "MPV17",
    "MPZ",
    "MPZL1",
    "MPZL2",
    "MR1",
    "MRAS",
    "MRC1",
    "MRC2",
    "MRE11A",
    "MREG",
    "MRFAP1L1",
    "MRGBP",
    "MRM1",
    "MROH7",
    "MROH9",
    "MRPL11",
    "MRPL12",
    "MRPL13",
    "MRPL15",
    "MRPL16",
    "MRPL17",
    "MRPL18",
    "MRPL19",
    "MRPL2",
    "MRPL20",
    "MRPL22",
    "MRPL23",
    "MRPL24",
    "MRPL28",
    "MRPL3",
    "MRPL33",
    "MRPL34",
    "MRPL35",
    "MRPL39",
    "MRPL4",
    "MRPL40",
    "MRPL41",
    "MRPL42",
    "MRPL44",
    "MRPL46",
    "MRPL48",
    "MRPL49",
    "MRPL52",
    "MRPL57",
    "MRPL9",
    "MRPS10",
    "MRPS11",
    "MRPS12",
    "MRPS14",
    "MRPS15",
    "MRPS16",
    "MRPS17",
    "MRPS18A",
    "MRPS18B",
    "MRPS18C",
    "MRPS2",
    "MRPS22",
    "MRPS27",
    "MRPS28",
    "MRPS30",
    "MRPS31",
    "MRPS33",
    "MRPS34",
    "MRPS35",
    "MRPS7",
    "MRS2",
    "MRTO4",
    "MS4A1",
    "MS4A12",
    "MS4A2",
    "MS4A3",
    "MS4A4A",
    "MS4A5",
    "MS4A6A",
    "MSANTD2",
    "MSC",
    "MSH2",
    "MSH3",
    "MSH4",
    "MSH6",
    "MSI1",
    "MSL1",
    "MSL2",
    "MSL3",
    "MSLN",
    "MSMB",
    "MSMO1",
    "MSN",
    "MSR1",
    "MSRA",
    "MSRB1",
    "MSRB2",
    "MST1",
    "MST1R",
    "MSTN",
    "MSX1",
    "MSX2",
    "MT1E",
    "MT1F",
    "MT1G",
    "MT1H",
    "MT1M",
    "MT1X",
    "MT2A",
    "MT3",
    "MT4",
    "MTA1",
    "MTA2",
    "MTAP",
    "MTCH1",
    "MTCH2",
    "MTCL1",
    "MTDH",
    "MTF1",
    "MTF2",
    "MTFR1",
    "MTG1",
    "MTHFD1",
    "MTHFD2",
    "MTHFR",
    "MTHFSD",
    "MTIF2",
    "MTM1",
    "MTMR1",
    "MTMR10",
    "MTMR11",
    "MTMR12",
    "MTMR14",
    "MTMR2",
    "MTMR3",
    "MTMR4",
    "MTMR6",
    "MTMR7",
    "MTMR9",
    "MTNR1A",
    "MTNR1B",
    "MTO1",
    "MTOR",
    "MTPAP",
    "MTR",
    "MTRF1",
    "MTRF1L",
    "MTRR",
    "MTSS1",
    "MTSS1L",
    "MTTP",
    "MTUS1",
    "MTUS2",
    "MTX1",
    "MTX2",
    "MUC1",
    "MUC13",
    "MUC16",
    "MUC2",
    "MUC4",
    "MUC5B",
    "MUC6",
    "MUC7",
    "MUL1",
    "MUM1",
    "MUS81",
    "MUSK",
    "MUT",
    "MUTYH",
    "MVB12B",
    "MVD",
    "MVK",
    "MVP",
    "MX1",
    "MX2",
    "MXD1",
    "MXD3",
    "MXI1",
    "MXRA5",
    "MXRA7",
    "MXRA8",
    "MYB",
    "MYBBP1A",
    "MYBL1",
    "MYBL2",
    "MYBPC1",
    "MYBPC2",
    "MYBPC3",
    "MYBPH",
    "MYC",
    "MYCBP2",
    "MYCL",
    "MYCN",
    "MYCNOS",
    "MYCT1",
    "MYD88",
    "MYEF2",
    "MYF5",
    "MYF6",
    "MYH1",
    "MYH10",
    "MYH11",
    "MYH13",
    "MYH14",
    "MYH15",
    "MYH2",
    "MYH3",
    "MYH4",
    "MYH6",
    "MYH7",
    "MYH7B",
    "MYH8",
    "MYH9",
    "MYL1",
    "MYL10",
    "MYL12A",
    "MYL12B",
    "MYL2",
    "MYL3",
    "MYL4",
    "MYL5",
    "MYL6",
    "MYL6B",
    "MYL7",
    "MYL9",
    "MYLIP",
    "MYLK",
    "MYLK3",
    "MYLPF",
    "MYNN",
    "MYO10",
    "MYO15A",
    "MYO16",
    "MYO19",
    "MYO1A",
    "MYO1B",
    "MYO1C",
    "MYO1D",
    "MYO1E",
    "MYO1F",
    "MYO3A",
    "MYO5A",
    "MYO5C",
    "MYO6",
    "MYO7A",
    "MYO7B",
    "MYO9A",
    "MYO9B",
    "MYOC",
    "MYOD1",
    "MYOF",
    "MYOG",
    "MYOM1",
    "MYOM2",
    "MYOT",
    "MYOZ1",
    "MYOZ2",
    "MYOZ3",
    "MYRF",
    "MYRIP",
    "MYT1",
    "MYT1L",
    "MZB1",
    "MZF1",
    "MZT2B",
    "N4BP1",
    "N4BP2L1",
    "N4BP2L2",
    "N4BP3",
    "N6AMT1",
    "NAA10",
    "NAA11",
    "NAA15",
    "NAA16",
    "NAA35",
    "NAA40",
    "NAA50",
    "NAA60",
    "NAAA",
    "NAALAD2",
    "NAALADL1",
    "NAB1",
    "NAB2",
    "NABP1",
    "NABP2",
    "NACA",
    "NACA2",
    "NACAD",
    "NACAP1",
    "NACC2",
    "NADK",
    "NADSYN1",
    "NAE1",
    "NAGA",
    "NAGK",
    "NAGLU",
    "NAGPA",
    "NAIP",
    "NAMPT",
    "NANOG",
    "NANS",
    "NAP1L1",
    "NAP1L2",
    "NAP1L3",
    "NAP1L4",
    "NAPA",
    "NAPG",
    "NARF",
    "NARFL",
    "NARS",
    "NARS2",
    "NASP",
    "NAT1",
    "NAT10",
    "NAT2",
    "NAT6",
    "NAT9",
    "NAV2",
    "NAV3",
    "NBAS",
    "NBEA",
    "NBEAL2",
    "NBL1",
    "NBN",
    "NBPF1",
    "NBR1",
    "NCALD",
    "NCAM1",
    "NCAM2",
    "NCAN",
    "NCAPD2",
    "NCAPD3",
    "NCAPG",
    "NCAPG2",
    "NCAPH",
    "NCAPH2",
    "NCBP1",
    "NCBP2",
    "NCDN",
    "NCF1",
    "NCF2",
    "NCF4",
    "NCK1",
    "NCK2",
    "NCKAP1",
    "NCKAP1L",
    "NCKIPSD",
    "NCL",
    "NCLN",
    "NCOA1",
    "NCOA2",
    "NCOA3",
    "NCOA4",
    "NCOA6",
    "NCOR1",
    "NCOR2",
    "NCR1",
    "NCR2",
    "NCR3",
    "NCS1",
    "NCSTN",
    "NDC1",
    "NDC80",
    "NDE1",
    "NDEL1",
    "NDFIP1",
    "NDN",
    "NDNF",
    "NDOR1",
    "NDP",
    "NDRG1",
    "NDRG2",
    "NDRG3",
    "NDRG4",
    "NDST1",
    "NDST2",
    "NDST3",
    "NDST4",
    "NDUFA1",
    "NDUFA10",
    "NDUFA13",
    "NDUFA2",
    "NDUFA3",
    "NDUFA4",
    "NDUFA4L2",
    "NDUFA5",
    "NDUFA6",
    "NDUFA7",
    "NDUFA8",
    "NDUFA9",
    "NDUFAB1",
    "NDUFAF1",
    "NDUFAF3",
    "NDUFAF4",
    "NDUFAF5",
    "NDUFAF7",
    "NDUFB1",
    "NDUFB11",
    "NDUFB2",
    "NDUFB2-AS1",
    "NDUFB3",
    "NDUFB4",
    "NDUFB5",
    "NDUFB6",
    "NDUFB7",
    "NDUFB8",
    "NDUFC1",
    "NDUFS1",
    "NDUFS2",
    "NDUFS3",
    "NDUFS4",
    "NDUFS6",
    "NDUFS7",
    "NDUFV1",
    "NDUFV2",
    "NEB",
    "NEBL",
    "NECAB2",
    "NECAB3",
    "NECAP1",
    "NECAP2",
    "NEDD4",
    "NEDD4L",
    "NEDD8",
    "NEDD9",
    "NEFH",
    "NEFL",
    "NEFM",
    "NEIL3",
    "NEK1",
    "NEK11",
    "NEK2",
    "NEK3",
    "NEK4",
    "NEK7",
    "NEK9",
    "NELFB",
    "NELFCD",
    "NELL1",
    "NELL2",
    "NEMF",
    "NENF",
    "NEO1",
    "NES",
    "NET1",
    "NETO2",
    "NEU1",
    "NEU2",
    "NEU3",
    "NEURL1",
    "NEUROD1",
    "NEUROD2",
    "NEUROD4",
    "NEUROD6",
    "NEUROG1",
    "NEUROG2",
    "NEUROG3",
    "NF1",
    "NF2",
    "NFASC",
    "NFAT5",
    "NFATC1",
    "NFATC2IP",
    "NFATC3",
    "NFATC4",
    "NFE2",
    "NFE2L1",
    "NFE2L2",
    "NFE2L3",
    "NFIB",
    "NFIC",
    "NFIL3",
    "NFIX",
    "NFKB1",
    "NFKB2",
    "NFKBIA",
    "NFKBIB",
    "NFKBIE",
    "NFKBIL1",
    "NFRKB",
    "NFS1",
    "NFU1",
    "NFX1",
    "NFYA",
    "NFYB",
    "NFYC",
    "NGB",
    "NGDN",
    "NGF",
    "NGFR",
    "NGLY1",
    "NHLH1",
    "NHLH2",
    "NHLRC2",
    "NHP2",
    "NID1",
    "NID2",
    "NIF3L1",
    "NIN",
    "NINJ1",
    "NINJ2",
    "NINL",
    "NIP7",
    "NIPA2",
    "NIPAL2",
    "NIPAL3",
    "NIPBL",
    "NIPSNAP1",
    "NIPSNAP3B",
    "NISCH",
    "NIT1",
    "NIT2",
    "NKAIN1",
    "NKG7",
    "NKIRAS2",
    "NKRF",
    "NKTR",
    "NKX2-1",
    "NKX2-2",
    "NKX2-5",
    "NKX2-8",
    "NKX3-1",
    "NKX3-2",
    "NKX6-1",
    "NLE1",
    "NLGN1",
    "NLGN3",
    "NLGN4X",
    "NLGN4Y",
    "NLK",
    "NLRP1",
    "NLRP2",
    "NLRP3",
    "NLRX1",
    "NMB",
    "NMBR",
    "NMD3",
    "NME1",
    "NME3",
    "NME4",
    "NME5",
    "NME6",
    "NME7",
    "NME8",
    "NMI",
    "NMNAT2",
    "NMRK1",
    "NMRK2",
    "NMT1",
    "NMT2",
    "NMU",
    "NMUR1",
    "NNAT",
    "NNT",
    "NOC2L",
    "NOC3L",
    "NOC4L",
    "NOD1",
    "NOD2",
    "NODAL",
    "NOL10",
    "NOL11",
    "NOL12",
    "NOL3",
    "NOL4",
    "NOL6",
    "NOL7",
    "NOL8",
    "NOL9",
    "NOLC1",
    "NONO",
    "NOP10",
    "NOP14",
    "NOP14-AS1",
    "NOP16",
    "NOP2",
    "NOS1",
    "NOS1AP",
    "NOS2",
    "NOS3",
    "NOSIP",
    "NOTCH1",
    "NOTCH2",
    "NOTCH2NL",
    "NOTCH3",
    "NOTCH4",
    "NOV",
    "NOVA1",
    "NOVA2",
    "NOX1",
    "NOX3",
    "NOX4",
    "NOX5",
    "NPAP1",
    "NPAS1",
    "NPAS2",
    "NPAS3",
    "NPAT",
    "NPBWR2",
    "NPC1",
    "NPC1L1",
    "NPC2",
    "NPDC1",
    "NPEPL1",
    "NPEPPS",
    "NPFF",
    "NPFFR1",
    "NPHP1",
    "NPHP4",
    "NPHS1",
    "NPHS2",
    "NPIPA1",
    "NPL",
    "NPLOC4",
    "NPM1",
    "NPM3",
    "NPPA",
    "NPPB",
    "NPPC",
    "NPR1",
    "NPR2",
    "NPR3",
    "NPRL2",
    "NPRL3",
    "NPTN",
    "NPTX1",
    "NPTX2",
    "NPTXR",
    "NPVF",
    "NPY",
    "NPY1R",
    "NPY2R",
    "NPY5R",
    "NPY6R",
    "NQO1",
    "NQO2",
    "NR0B1",
    "NR0B2",
    "NR1D2",
    "NR1H2",
    "NR1H3",
    "NR1H4",
    "NR1I2",
    "NR1I3",
    "NR2C1",
    "NR2C2",
    "NR2E1",
    "NR2E3",
    "NR2F1",
    "NR2F2",
    "NR2F6",
    "NR3C1",
    "NR3C2",
    "NR4A1",
    "NR4A2",
    "NR4A3",
    "NR5A1",
    "NR5A2",
    "NR6A1",
    "NRAP",
    "NRAS",
    "NRBF2",
    "NRBP1",
    "NRCAM",
    "NRDE2",
    "NREP",
    "NRF1",
    "NRG1",
    "NRG2",
    "NRGN",
    "NRIP1",
    "NRIP2",
    "NRIP3",
    "NRL",
    "NRN1",
    "NRP1",
    "NRP2",
    "NRSN2",
    "NRTN",
    "NRXN1",
    "NRXN2",
    "NRXN3",
    "NSA2",
    "NSD1",
    "NSDHL",
    "NSFL1C",
    "NSL1",
    "NSMAF",
    "NSMCE4A",
    "NSUN3",
    "NSUN5",
    "NSUN5P1",
    "NSUN6",
    "NSUN7",
    "NT5C",
    "NT5C2",
    "NT5DC2",
    "NT5DC3",
    "NT5E",
    "NT5M",
    "NTAN1",
    "NTF3",
    "NTHL1",
    "NTN1",
    "NTN3",
    "NTNG1",
    "NTRK1",
    "NTRK2",
    "NTRK3",
    "NTS",
    "NTSR1",
    "NTSR2",
    "NUAK1",
    "NUBP1",
    "NUBP2",
    "NUBPL",
    "NUCB1",
    "NUCB2",
    "NUCKS1",
    "NUDC",
    "NUDCD3",
    "NUDT1",
    "NUDT11",
    "NUDT13",
    "NUDT15",
    "NUDT18",
    "NUDT2",
    "NUDT21",
    "NUDT3",
    "NUDT4",
    "NUDT6",
    "NUDT7",
    "NUDT9",
    "NUFIP1",
    "NUMA1",
    "NUP107",
    "NUP133",
    "NUP153",
    "NUP155",
    "NUP160",
    "NUP188",
    "NUP205",
    "NUP210",
    "NUP214",
    "NUP37",
    "NUP43",
    "NUP50",
    "NUP54",
    "NUP62",
    "NUP62CL",
    "NUP85",
    "NUP88",
    "NUP93",
    "NUP98",
    "NUPL2",
    "NUPR1",
    "NUSAP1",
    "NVL",
    "NXF1",
    "NXF3",
    "NXN",
    "NXPE3",
    "NXPE4",
    "NXPH3",
    "NXPH4",
    "NXT1",
    "NXT2",
    "NYNRIN",
    "NYX",
    "OARD1",
    "OAS1",
    "OAS2",
    "OAS3",
    "OASL",
    "OAT",
    "OAZ1",
    "OAZ2",
    "OAZ3",
    "OBFC1",
    "OBP2A",
    "OBSCN",
    "OBSL1",
    "OCA2",
    "OCEL1",
    "OCLM",
    "OCLN",
    "OCM2",
    "OCRL",
    "ODAM",
    "ODC1",
    "ODF1",
    "ODF2",
    "OFD1",
    "OGDH",
    "OGDHL",
    "OGFOD1",
    "OGFOD2",
    "OGFOD3",
    "OGFR",
    "OGFRL1",
    "OGG1",
    "OGN",
    "OGT",
    "OIP5",
    "OLA1",
    "OLAH",
    "OLFM1",
    "OLFM4",
    "OLFML1",
    "OLFML2A",
    "OLFML2B",
    "OLFML3",
    "OLIG2",
    "OLR1",
    "OMD",
    "OMP",
    "ONECUT1",
    "ONECUT2",
    "OPA1",
    "OPA3",
    "OPCML",
    "OPHN1",
    "OPLAH",
    "OPN1SW",
    "OPN3",
    "OPRD1",
    "OPRK1",
    "OPRL1",
    "OPRM1",
    "OPTN",
    "OR10C1",
    "OR10H1",
    "OR10H2",
    "OR10H3",
    "OR10J1",
    "OR11A1",
    "OR12D2",
    "OR12D3",
    "OR1A1",
    "OR1A2",
    "OR1D2",
    "OR1D5",
    "OR1E1",
    "OR1F1",
    "OR1F2P",
    "OR1G1",
    "OR2B2",
    "OR2B6",
    "OR2C1",
    "OR2F1",
    "OR2F2",
    "OR2H1",
    "OR2H2",
    "OR2J2",
    "OR2J3",
    "OR2S2",
    "OR2W1",
    "OR3A1",
    "OR3A2",
    "OR3A3",
    "OR51E2",
    "OR52A1",
    "OR5I1",
    "OR6A2",
    "OR7A10",
    "OR7A17",
    "OR7A5",
    "OR7C1",
    "OR7C2",
    "OR7E156P",
    "OR7E24",
    "OR7E37P",
    "ORAI2",
    "ORAI3",
    "ORC1",
    "ORC2",
    "ORC3",
    "ORC4",
    "ORC5",
    "ORC6",
    "ORM1",
    "ORMDL2",
    "OS9",
    "OSBP",
    "OSBP2",
    "OSBPL10",
    "OSBPL11",
    "OSBPL1A",
    "OSBPL2",
    "OSBPL3",
    "OSBPL7",
    "OSBPL8",
    "OSBPL9",
    "OSER1",
    "OSGEP",
    "OSGEPL1",
    "OSGIN2",
    "OSM",
    "OSMR",
    "OSR2",
    "OSTF1",
    "OSTM1",
    "OTC",
    "OTOF",
    "OTOR",
    "OTUB2",
    "OTUD3",
    "OTUD4",
    "OTUD7B",
    "OVGP1",
    "OVOL1",
    "OVOL2",
    "OXA1L",
    "OXCT1",
    "OXCT2",
    "OXLD1",
    "OXR1",
    "OXSM",
    "OXSR1",
    "OXT",
    "OXTR",
    "P2RX1",
    "P2RX2",
    "P2RX3",
    "P2RX4",
    "P2RX5",
    "P2RX6",
    "P2RX7",
    "P2RY1",
    "P2RY10",
    "P2RY13",
    "P2RY14",
    "P2RY2",
    "P2RY4",
    "P2RY6",
    "P4HA1",
    "P4HB",
    "P4HTM",
    "PA2G4",
    "PAAF1",
    "PABPC1",
    "PABPC3",
    "PABPN1",
    "PACRG",
    "PACS1",
    "PACS2",
    "PACSIN2",
    "PACSIN3",
    "PADI1",
    "PADI2",
    "PADI3",
    "PADI4",
    "PAEP",
    "PAF1",
    "PAFAH1B1",
    "PAFAH1B2",
    "PAFAH1B3",
    "PAFAH2",
    "PAGE1",
    "PAGE4",
    "PAGR1",
    "PAICS",
    "PAIP1",
    "PAIP2B",
    "PAK1",
    "PAK1IP1",
    "PAK2",
    "PAK3",
    "PAK4",
    "PAK6",
    "PALB2",
    "PALLD",
    "PALM",
    "PALMD",
    "PAM",
    "PAM16",
    "PAMR1",
    "PAN2",
    "PANK2",
    "PANK3",
    "PANK4",
    "PANX1",
    "PAOX",
    "PAPD7",
    "PAPOLA",
    "PAPOLB",
    "PAPOLG",
    "PAPPA",
    "PAPPA2",
    "PAPSS1",
    "PAPSS2",
    "PAQR3",
    "PAQR4",
    "PAQR5",
    "PAQR6",
    "PARD3",
    "PARD6A",
    "PARD6B",
    "PARG",
    "PARK2",
    "PARK7",
    "PARL",
    "PARM1",
    "PARN",
    "PARP1",
    "PARP11",
    "PARP12",
    "PARP16",
    "PARP2",
    "PARP3",
    "PARP4",
    "PARP6",
    "PARP8",
    "PARPBP",
    "PART1",
    "PARVA",
    "PARVB",
    "PASK",
    "PATZ1",
    "PAWR",
    "PAX1",
    "PAX2",
    "PAX3",
    "PAX4",
    "PAX5",
    "PAX6",
    "PAX7",
    "PAX8",
    "PAX9",
    "PAXBP1",
    "PAXIP1",
    "PBK",
    "PBLD",
    "PBOV1",
    "PBX1",
    "PBX2",
    "PBX3",
    "PBXIP1",
    "PC",
    "PCBD1",
    "PCBP1",
    "PCBP2",
    "PCBP3",
    "PCBP4",
    "PCCA",
    "PCCB",
    "PCDH1",
    "PCDH11X",
    "PCDH12",
    "PCDH7",
    "PCDH8",
    "PCDH9",
    "PCDHA10",
    "PCDHA2",
    "PCDHA5",
    "PCDHA9",
    "PCDHB1",
    "PCDHB11",
    "PCDHB12",
    "PCDHB13",
    "PCDHB3",
    "PCDHB6",
    "PCDHB8",
    "PCDHGA1",
    "PCDHGA10",
    "PCDHGA3",
    "PCDHGA8",
    "PCDHGA9",
    "PCDHGB5",
    "PCDHGB6",
    "PCDHGC3",
    "PCF11",
    "PCGF1",
    "PCGF2",
    "PCGF3",
    "PCID2",
    "PCIF1",
    "PCK1",
    "PCK2",
    "PCLO",
    "PCM1",
    "PCMT1",
    "PCMTD2",
    "PCNA",
    "PCNP",
    "PCNT",
    "PCOLCE",
    "PCOLCE2",
    "PCP4",
    "PCSK1",
    "PCSK1N",
    "PCSK2",
    "PCSK5",
    "PCSK6",
    "PCSK7",
    "PCTP",
    "PCYOX1",
    "PCYOX1L",
    "PCYT1A",
    "PCYT1B",
    "PCYT2",
    "PDAP1",
    "PDC",
    "PDCD1",
    "PDCD10",
    "PDCD11",
    "PDCD1LG2",
    "PDCD2",
    "PDCD4-AS1",
    "PDCD5",
    "PDCD6",
    "PDCD6IP",
    "PDCL",
    "PDE10A",
    "PDE11A",
    "PDE12",
    "PDE1A",
    "PDE1B",
    "PDE1C",
    "PDE2A",
    "PDE3A",
    "PDE3B",
    "PDE4A",
    "PDE4B",
    "PDE4D",
    "PDE4DIP",
    "PDE5A",
    "PDE6A",
    "PDE6B",
    "PDE6C",
    "PDE6D",
    "PDE6G",
    "PDE6H",
    "PDE7B",
    "PDE8A",
    "PDE8B",
    "PDE9A",
    "PDGFA",
    "PDGFB",
    "PDGFC",
    "PDGFD",
    "PDGFRA",
    "PDGFRB",
    "PDGFRL",
    "PDHA1",
    "PDHA2",
    "PDHB",
    "PDHX",
    "PDIA2",
    "PDIA3",
    "PDIA4",
    "PDIA6",
    "PDK1",
    "PDK2",
    "PDK3",
    "PDK4",
    "PDLIM1",
    "PDLIM2",
    "PDLIM3",
    "PDLIM4",
    "PDLIM5",
    "PDLIM7",
    "PDP1",
    "PDPK1",
    "PDPN",
    "PDPR",
    "PDS5B",
    "PDSS1",
    "PDSS2",
    "PDX1",
    "PDXK",
    "PDYN",
    "PDZD2",
    "PDZD3",
    "PDZD7",
    "PDZD8",
    "PDZK1",
    "PDZK1IP1",
    "PDZRN3",
    "PDZRN4",
    "PEA15",
    "PEAK1",
    "PEBP1",
    "PECAM1",
    "PECR",
    "PEF1",
    "PEG10",
    "PEG3",
    "PELI1",
    "PELI2",
    "PELO",
    "PELP1",
    "PEMT",
    "PEPD",
    "PER2",
    "PER3",
    "PERP",
    "PES1",
    "PEX1",
    "PEX10",
    "PEX11A",
    "PEX11B",
    "PEX12",
    "PEX13",
    "PEX14",
    "PEX16",
    "PEX19",
    "PEX2",
    "PEX26",
    "PEX3",
    "PEX5",
    "PEX5L",
    "PEX6",
    "PEX7",
    "PF4",
    "PF4V1",
    "PFAS",
    "PFDN1",
    "PFDN2",
    "PFDN4",
    "PFDN5",
    "PFKFB1",
    "PFKFB2",
    "PFKFB3",
    "PFKFB4",
    "PFKL",
    "PFKM",
    "PFKP",
    "PFN1",
    "PFN2",
    "PGAM1",
    "PGAM2",
    "PGAP1",
    "PGAP2",
    "PGAP3",
    "PGC",
    "PGD",
    "PGF",
    "PGGT1B",
    "PGK1",
    "PGK2",
    "PGLS",
    "PGLYRP1",
    "PGLYRP4",
    "PGM1",
    "PGM3",
    "PGM5",
    "PGP",
    "PGPEP1",
    "PGR",
    "PGRMC1",
    "PGRMC2",
    "PGS1",
    "PHACTR1",
    "PHACTR2",
    "PHACTR4",
    "PHB",
    "PHB2",
    "PHC1",
    "PHC2",
    "PHC3",
    "PHEX",
    "PHF1",
    "PHF10",
    "PHF11",
    "PHF14",
    "PHF2",
    "PHF20",
    "PHF20L1",
    "PHF21A",
    "PHF3",
    "PHF7",
    "PHF8",
    "PHGDH",
    "PHIP",
    "PHKA1",
    "PHKA2",
    "PHKB",
    "PHKG1",
    "PHKG2",
    "PHLDA1",
    "PHLDA2",
    "PHLDA3",
    "PHLDB1",
    "PHLPP1",
    "PHLPP2",
    "PHOX2A",
    "PHOX2B",
    "PHTF1",
    "PHTF2",
    "PHYH",
    "PHYHIP",
    "PI15",
    "PI3",
    "PI4K2A",
    "PI4KA",
    "PI4KB",
    "PIAS1",
    "PIAS2",
    "PIAS3",
    "PIAS4",
    "PIBF1",
    "PICALM",
    "PICK1",
    "PID1",
    "PIDD1",
    "PIEZO1",
    "PIEZO2",
    "PIGA",
    "PIGB",
    "PIGC",
    "PIGF",
    "PIGG",
    "PIGH",
    "PIGK",
    "PIGL",
    "PIGN",
    "PIGO",
    "PIGP",
    "PIGQ",
    "PIGR",
    "PIGT",
    "PIGV",
    "PIGZ",
    "PIH1D1",
    "PIK3C2A",
    "PIK3C2B",
    "PIK3C2G",
    "PIK3C3",
    "PIK3CA",
    "PIK3CB",
    "PIK3CD",
    "PIK3CG",
    "PIK3IP1",
    "PIK3R1",
    "PIK3R2",
    "PIK3R3",
    "PIK3R4",
    "PIK3R5",
    "PIKFYVE",
    "PILRA",
    "PIM1",
    "PIM2",
    "PIN1",
    "PIN1P1",
    "PIN4",
    "PINK1",
    "PINLYP",
    "PIP",
    "PIP4K2A",
    "PIP4K2B",
    "PIP4K2C",
    "PIP5K1A",
    "PIP5K1B",
    "PIP5K1C",
    "PIPOX",
    "PIR",
    "PITPNA",
    "PITPNB",
    "PITPNC1",
    "PITPNM1",
    "PITPNM3",
    "PITRM1",
    "PITX1",
    "PITX2",
    "PITX3",
    "PIWIL1",
    "PIWIL2",
    "PJA1",
    "PJA2",
    "PKD1P1",
    "PKD2",
    "PKD2L1",
    "PKD2L2",
    "PKDREJ",
    "PKIA",
    "PKIG",
    "PKLR",
    "PKM",
    "PKMYT1",
    "PKN1",
    "PKN2",
    "PKNOX1",
    "PKNOX2",
    "PKP1",
    "PKP2",
    "PKP3",
    "PKP4",
    "PLA1A",
    "PLA2G12A",
    "PLA2G15",
    "PLA2G16",
    "PLA2G1B",
    "PLA2G2A",
    "PLA2G2D",
    "PLA2G2E",
    "PLA2G2F",
    "PLA2G3",
    "PLA2G4A",
    "PLA2G4C",
    "PLA2G5",
    "PLA2G6",
    "PLA2G7",
    "PLA2R1",
    "PLAA",
    "PLAC1",
    "PLAC4",
    "PLAC8",
    "PLAG1",
    "PLAGL1",
    "PLAGL2",
    "PLAT",
    "PLAU",
    "PLAUR",
    "PLBD1",
    "PLCB1",
    "PLCB2",
    "PLCB3",
    "PLCB4",
    "PLCD1",
    "PLCE1",
    "PLCG1",
    "PLCG2",
    "PLCH1",
    "PLCH2",
    "PLCL1",
    "PLCL2",
    "PLCXD1",
    "PLD1",
    "PLD2",
    "PLD3",
    "PLEC",
    "PLEK",
    "PLEK2",
    "PLEKHA1",
    "PLEKHA2",
    "PLEKHA4",
    "PLEKHA5",
    "PLEKHA6",
    "PLEKHB1",
    "PLEKHB2",
    "PLEKHF1",
    "PLEKHF2",
    "PLEKHG6",
    "PLEKHH3",
    "PLEKHM2",
    "PLEKHO1",
    "PLEKHO2",
    "PLEKHS1",
    "PLG",
    "PLGRKT",
    "PLIN1",
    "PLIN2",
    "PLIN3",
    "PLK1",
    "PLK2",
    "PLK3",
    "PLK4",
    "PLLP",
    "PLN",
    "PLOD1",
    "PLOD2",
    "PLOD3",
    "PLP1",
    "PLP2",
    "PLS1",
    "PLS3",
    "PLSCR1",
    "PLSCR2",
    "PLSCR4",
    "PLTP",
    "PLVAP",
    "PLXDC1",
    "PLXDC2",
    "PLXNA1",
    "PLXNA2",
    "PLXNA3",
    "PLXNB1",
    "PLXNB2",
    "PLXNB3",
    "PLXNC1",
    "PLXND1",
    "PMAIP1",
    "PMCH",
    "PMCHL1",
    "PMEL",
    "PMEPA1",
    "PMF1",
    "PMFBP1",
    "PML",
    "PMM1",
    "PMM2",
    "PMP2",
    "PMP22",
    "PMPCA",
    "PMPCB",
    "PMS1",
    "PMS2P4",
    "PMVK",
    "PNISR",
    "PNKP",
    "PNLIP",
    "PNLIPRP1",
    "PNLIPRP2",
    "PNMA1",
    "PNMA2",
    "PNMA3",
    "PNMAL1",
    "PNMT",
    "PNN",
    "PNO1",
    "PNOC",
    "PNP",
    "PNPLA2",
    "PNPLA3",
    "PNPLA4",
    "PNPLA6",
    "PNPO",
    "PNRC1",
    "PNRC2",
    "PODNL1",
    "PODXL",
    "PODXL2",
    "POF1B",
    "POFUT1",
    "POFUT2",
    "POGK",
    "POGLUT1",
    "POGZ",
    "POLA1",
    "POLA2",
    "POLB",
    "POLD1",
    "POLD2",
    "POLD3",
    "POLD4",
    "POLDIP2",
    "POLDIP3",
    "POLE",
    "POLE2",
    "POLE3",
    "POLG",
    "POLG2",
    "POLH",
    "POLI",
    "POLL",
    "POLM",
    "POLQ",
    "POLR1B",
    "POLR1C",
    "POLR1D",
    "POLR1E",
    "POLR2A",
    "POLR2B",
    "POLR2C",
    "POLR2D",
    "POLR2E",
    "POLR2F",
    "POLR2G",
    "POLR2H",
    "POLR2I",
    "POLR2J",
    "POLR2J4",
    "POLR2K",
    "POLR2L",
    "POLR3B",
    "POLR3C",
    "POLR3D",
    "POLR3F",
    "POLR3G",
    "POLR3K",
    "POLRMT",
    "POM121",
    "POM121C",
    "POM121L2",
    "POM121L9P",
    "POMC",
    "POMGNT1",
    "POMP",
    "POMT1",
    "POMT2",
    "POMZP3",
    "PON1",
    "PON2",
    "PON3",
    "POP1",
    "POP4",
    "POP5",
    "POP7",
    "POPDC2",
    "POPDC3",
    "POR",
    "PORCN",
    "POSTN",
    "POT1",
    "POU1F1",
    "POU2AF1",
    "POU2F1",
    "POU2F2",
    "POU2F3",
    "POU3F1",
    "POU3F2",
    "POU3F3",
    "POU3F4",
    "POU4F1",
    "POU4F2",
    "POU4F3",
    "POU6F1",
    "POU6F2",
    "PPA1",
    "PPA2",
    "PPARA",
    "PPARD",
    "PPARG",
    "PPARGC1A",
    "PPAT",
    "PPBP",
    "PPBPP2",
    "PPCDC",
    "PPCS",
    "PPDPF",
    "PPEF1",
    "PPEF2",
    "PPFIA1",
    "PPFIA2",
    "PPFIA3",
    "PPFIBP1",
    "PPFIBP2",
    "PPIA",
    "PPIB",
    "PPIC",
    "PPID",
    "PPIE",
    "PPIEL",
    "PPIF",
    "PPIG",
    "PPIH",
    "PPIL2",
    "PPIL6",
    "PPIP5K1",
    "PPIP5K2",
    "PPL",
    "PPM1A",
    "PPM1B",
    "PPM1D",
    "PPM1E",
    "PPM1F",
    "PPM1G",
    "PPM1H",
    "PPME1",
    "PPOX",
    "PPP1CA",
    "PPP1CB",
    "PPP1CC",
    "PPP1R10",
    "PPP1R11",
    "PPP1R12A",
    "PPP1R12B",
    "PPP1R13B",
    "PPP1R13L",
    "PPP1R14B",
    "PPP1R14D",
    "PPP1R15A",
    "PPP1R16B",
    "PPP1R17",
    "PPP1R1A",
    "PPP1R2",
    "PPP1R26",
    "PPP1R2P9",
    "PPP1R37",
    "PPP1R3A",
    "PPP1R3C",
    "PPP1R3D",
    "PPP1R7",
    "PPP1R8",
    "PPP1R9A",
    "PPP2CA",
    "PPP2CB",
    "PPP2R1A",
    "PPP2R1B",
    "PPP2R2A",
    "PPP2R2B",
    "PPP2R2D",
    "PPP2R3A",
    "PPP2R3B",
    "PPP2R3C",
    "PPP2R5A",
    "PPP2R5B",
    "PPP2R5C",
    "PPP2R5D",
    "PPP2R5E",
    "PPP3CA",
    "PPP3CB",
    "PPP3CC",
    "PPP3R1",
    "PPP4C",
    "PPP4R1",
    "PPP4R2",
    "PPP4R4",
    "PPP5C",
    "PPP6C",
    "PPP6R1",
    "PPP6R2",
    "PPP6R3",
    "PPRC1",
    "PPT1",
    "PPWD1",
    "PPY",
    "PQBP1",
    "PQLC1",
    "PQLC2",
    "PQLC3",
    "PRAF2",
    "PRAME",
    "PRAMEF10",
    "PRAMEF11",
    "PRAMEF12",
    "PRB1",
    "PRB3",
    "PRB4",
    "PRC1",
    "PRCC",
    "PRCP",
    "PRDM1",
    "PRDM10",
    "PRDM11",
    "PRDM12",
    "PRDM13",
    "PRDM14",
    "PRDM16",
    "PRDM2",
    "PRDM4",
    "PRDM5",
    "PRDM8",
    "PRDM9",
    "PRDX1",
    "PRDX3",
    "PRDX4",
    "PRDX6",
    "PREB",
    "PRELP",
    "PREP",
    "PREPL",
    "PREX2",
    "PRF1",
    "PRG2",
    "PRG3",
    "PRG4",
    "PRICKLE3",
    "PRIM1",
    "PRIM2",
    "PRKAA1",
    "PRKAA2",
    "PRKAB1",
    "PRKAB2",
    "PRKACA",
    "PRKACB",
    "PRKACG",
    "PRKAG1",
    "PRKAG2",
    "PRKAR1A",
    "PRKAR1B",
    "PRKAR2A",
    "PRKAR2B",
    "PRKCA",
    "PRKCB",
    "PRKCD",
    "PRKCDBP",
    "PRKCE",
    "PRKCG",
    "PRKCH",
    "PRKCI",
    "PRKCQ",
    "PRKCSH",
    "PRKCZ",
    "PRKD1",
    "PRKD2",
    "PRKD3",
    "PRKDC",
    "PRKG1",
    "PRKG2",
    "PRKRA",
    "PRKX",
    "PRL",
    "PRLH",
    "PRLR",
    "PRM1",
    "PRM2",
    "PRMT1",
    "PRMT2",
    "PRMT3",
    "PRMT5",
    "PRMT7",
    "PRMT8",
    "PRND",
    "PRNP",
    "PROC",
    "PROCR",
    "PRODH2",
    "PROM1",
    "PROP1",
    "PROS1",
    "PROSC",
    "PROSER1",
    "PROX1",
    "PROZ",
    "PRPF18",
    "PRPF19",
    "PRPF3",
    "PRPF31",
    "PRPF38B",
    "PRPF39",
    "PRPF4",
    "PRPF40A",
    "PRPF4B",
    "PRPF6",
    "PRPF8",
    "PRPH",
    "PRPH2",
    "PRPS1",
    "PRPS1L1",
    "PRPS2",
    "PRPSAP1",
    "PRPSAP2",
    "PRR11",
    "PRR13",
    "PRR14",
    "PRR14L",
    "PRR15L",
    "PRR16",
    "PRR3",
    "PRR34",
    "PRR5",
    "PRR5L",
    "PRR7",
    "PRRC1",
    "PRRC2A",
    "PRRC2B",
    "PRRC2C",
    "PRRG1",
    "PRRG2",
    "PRRG3",
    "PRRG4",
    "PRRX1",
    "PRRX2",
    "PRSS12",
    "PRSS16",
    "PRSS21",
    "PRSS22",
    "PRSS23",
    "PRSS3",
    "PRSS3P2",
    "PRSS50",
    "PRSS53",
    "PRSS8",
    "PRTN3",
    "PRUNE2",
    "PRX",
    "PSAP",
    "PSAT1",
    "PSCA",
    "PSD",
    "PSD3",
    "PSD4",
    "PSEN1",
    "PSEN2",
    "PSENEN",
    "PSG1",
    "PSG11",
    "PSG2",
    "PSG3",
    "PSG4",
    "PSG5",
    "PSG6",
    "PSG7",
    "PSG9",
    "PSIP1",
    "PSKH1",
    "PSMA1",
    "PSMA2",
    "PSMA3",
    "PSMA4",
    "PSMA5",
    "PSMB1",
    "PSMB10",
    "PSMB2",
    "PSMB3",
    "PSMB4",
    "PSMB5",
    "PSMB6",
    "PSMB7",
    "PSMB8",
    "PSMB9",
    "PSMC1",
    "PSMC2",
    "PSMC3",
    "PSMC3IP",
    "PSMC4",
    "PSMC5",
    "PSMC6",
    "PSMD1",
    "PSMD10",
    "PSMD11",
    "PSMD12",
    "PSMD13",
    "PSMD14",
    "PSMD2",
    "PSMD3",
    "PSMD4",
    "PSMD5",
    "PSMD6",
    "PSMD7",
    "PSMD8",
    "PSMD9",
    "PSME1",
    "PSME3",
    "PSME4",
    "PSMF1",
    "PSMG1",
    "PSMG2",
    "PSORS1C1",
    "PSORS1C2",
    "PSPC1",
    "PSPH",
    "PSPN",
    "PSRC1",
    "PSTPIP1",
    "PSTPIP2",
    "PTAFR",
    "PTBP1",
    "PTBP2",
    "PTBP3",
    "PTCD2",
    "PTCD3",
    "PTCH1",
    "PTCH2",
    "PTCRA",
    "PTDSS1",
    "PTDSS2",
    "PTEN",
    "PTENP1",
    "PTER",
    "PTGDR",
    "PTGDR2",
    "PTGDS",
    "PTGER1",
    "PTGER2",
    "PTGER3",
    "PTGER4",
    "PTGES",
    "PTGES2",
    "PTGES3",
    "PTGFR",
    "PTGIR",
    "PTGIS",
    "PTGS1",
    "PTGS2",
    "PTH",
    "PTH1R",
    "PTH2R",
    "PTHLH",
    "PTK2",
    "PTK2B",
    "PTK6",
    "PTK7",
    "PTMA",
    "PTMS",
    "PTN",
    "PTOV1",
    "PTP4A1",
    "PTP4A2",
    "PTP4A3",
    "PTPN1",
    "PTPN11",
    "PTPN12",
    "PTPN13",
    "PTPN14",
    "PTPN18",
    "PTPN2",
    "PTPN21",
    "PTPN22",
    "PTPN3",
    "PTPN4",
    "PTPN6",
    "PTPN7",
    "PTPN9",
    "PTPRA",
    "PTPRB",
    "PTPRC",
    "PTPRCAP",
    "PTPRD",
    "PTPRE",
    "PTPRF",
    "PTPRG",
    "PTPRH",
    "PTPRJ",
    "PTPRK",
    "PTPRM",
    "PTPRN",
    "PTPRN2",
    "PTPRO",
    "PTPRR",
    "PTPRS",
    "PTPRT",
    "PTPRU",
    "PTPRZ1",
    "PTRF",
    "PTRH2",
    "PTS",
    "PTTG1",
    "PTTG1IP",
    "PTTG2",
    "PTTG3P",
    "PTX3",
    "PUF60",
    "PUM1",
    "PUM2",
    "PURA",
    "PURG",
    "PUS1",
    "PUS3",
    "PUS7",
    "PUS7L",
    "PVALB",
    "PVR",
    "PVRIG",
    "PVT1",
    "PWP1",
    "PWP2",
    "PWWP2A",
    "PXDN",
    "PXMP2",
    "PXMP4",
    "PXN",
    "PYCARD",
    "PYCR1",
    "PYCRL",
    "PYGB",
    "PYGL",
    "PYGM",
    "PYGO1",
    "PYHIN1",
    "PYROXD1",
    "PYY",
    "PYY2",
    "PZP",
    "QDPR",
    "QKI",
    "QPCT",
    "QPCTL",
    "QPRT",
    "QRICH1",
    "QRSL1",
    "QSER1",
    "QSOX1",
    "QTRT1",
    "R3HCC1",
    "R3HCC1L",
    "R3HDM1",
    "R3HDM2",
    "R3HDM4",
    "RAB11A",
    "RAB11B",
    "RAB11FIP1",
    "RAB11FIP2",
    "RAB11FIP3",
    "RAB11FIP4",
    "RAB11FIP5",
    "RAB13",
    "RAB14",
    "RAB15",
    "RAB17",
    "RAB1A",
    "RAB1B",
    "RAB20",
    "RAB21",
    "RAB22A",
    "RAB23",
    "RAB25",
    "RAB26",
    "RAB27A",
    "RAB27B",
    "RAB28",
    "RAB29",
    "RAB2A",
    "RAB30",
    "RAB31",
    "RAB32",
    "RAB33A",
    "RAB33B",
    "RAB35",
    "RAB36",
    "RAB38",
    "RAB3A",
    "RAB3B",
    "RAB3D",
    "RAB3GAP1",
    "RAB3GAP2",
    "RAB3IL1",
    "RAB40A",
    "RAB40AL",
    "RAB40B",
    "RAB40C",
    "RAB5A",
    "RAB5B",
    "RAB5C",
    "RAB6B",
    "RAB7A",
    "RAB8A",
    "RAB8B",
    "RAB9A",
    "RAB9BP1",
    "RABAC1",
    "RABEP1",
    "RABEP2",
    "RABEPK",
    "RABGAP1",
    "RABGAP1L",
    "RABGGTA",
    "RABGGTB",
    "RABIF",
    "RABL3",
    "RABL6",
    "RAC1",
    "RAC2",
    "RAC3",
    "RACGAP1",
    "RAD17",
    "RAD21",
    "RAD21L1",
    "RAD23A",
    "RAD23B",
    "RAD50",
    "RAD51",
    "RAD51AP1",
    "RAD51B",
    "RAD51C",
    "RAD51D",
    "RAD52",
    "RAD54B",
    "RAD54L",
    "RAD54L2",
    "RAD9A",
    "RAE1",
    "RAF1",
    "RAG1",
    "RAG2",
    "RAI1",
    "RAI14",
    "RAI2",
    "RALA",
    "RALB",
    "RALBP1",
    "RALGAPA1",
    "RALGAPB",
    "RALGDS",
    "RALGPS1",
    "RALGPS2",
    "RALY",
    "RALYL",
    "RAMP1",
    "RAMP2",
    "RAMP3",
    "RAN",
    "RANBP1",
    "RANBP10",
    "RANBP17",
    "RANBP2",
    "RANBP3",
    "RANBP6",
    "RANBP9",
    "RANGAP1",
    "RANGRF",
    "RAP1A",
    "RAP1B",
    "RAP1GAP",
    "RAP1GAP2",
    "RAP1GDS1",
    "RAP2A",
    "RAP2B",
    "RAP2C",
    "RAPGEF1",
    "RAPGEF2",
    "RAPGEF3",
    "RAPGEF4",
    "RAPGEF5",
    "RAPGEF6",
    "RAPGEFL1",
    "RAPSN",
    "RARA",
    "RARB",
    "RARG",
    "RARRES1",
    "RARRES2",
    "RARRES3",
    "RARS",
    "RARS2",
    "RASA1",
    "RASA2",
    "RASA3",
    "RASAL1",
    "RASAL2",
    "RASGRF1",
    "RASGRP1",
    "RASGRP2",
    "RASGRP3",
    "RASIP1",
    "RASL11B",
    "RASL12",
    "RASSF1",
    "RASSF2",
    "RASSF4",
    "RASSF7",
    "RASSF8",
    "RASSF9",
    "RAVER2",
    "RAX",
    "RB1",
    "RB1CC1",
    "RBBP4",
    "RBBP5",
    "RBBP6",
    "RBBP7",
    "RBBP8",
    "RBBP9",
    "RBCK1",
    "RBFA",
    "RBFOX1",
    "RBFOX2",
    "RBKS",
    "RBL1",
    "RBL2",
    "RBM10",
    "RBM12",
    "RBM12B",
    "RBM14",
    "RBM15",
    "RBM15B",
    "RBM17",
    "RBM19",
    "RBM22",
    "RBM23",
    "RBM25",
    "RBM26",
    "RBM28",
    "RBM3",
    "RBM34",
    "RBM38",
    "RBM39",
    "RBM41",
    "RBM42",
    "RBM47",
    "RBM48",
    "RBM4B",
    "RBM5",
    "RBM6",
    "RBM7",
    "RBM8A",
    "RBMS1",
    "RBMS2",
    "RBMS3",
    "RBMX2",
    "RBMXL2",
    "RBP1",
    "RBP3",
    "RBP4",
    "RBPJ",
    "RBPJL",
    "RBPMS",
    "RBX1",
    "RC3H1",
    "RC3H2",
    "RCAN1",
    "RCAN2",
    "RCAN3",
    "RCBTB1",
    "RCBTB2",
    "RCC1",
    "RCE1",
    "RCHY1",
    "RCL1",
    "RCN1",
    "RCN2",
    "RCN3",
    "RCOR1",
    "RCOR3",
    "RCVRN",
    "RDH11",
    "RDH16",
    "RDH8",
    "RDX",
    "REC8",
    "RECK",
    "RECQL",
    "RECQL4",
    "RECQL5",
    "REEP1",
    "REEP2",
    "REEP4",
    "REEP5",
    "REG1A",
    "REG1B",
    "REG3A",
    "REL",
    "RELA",
    "RELB",
    "RELN",
    "REM1",
    "REN",
    "RENBP",
    "REPIN1",
    "REPS1",
    "REPS2",
    "RER1",
    "RERE",
    "RERGL",
    "REST",
    "RET",
    "RETN",
    "RETSAT",
    "REV1",
    "REV3L",
    "REXO2",
    "REXO4",
    "RFC1",
    "RFC2",
    "RFC3",
    "RFC4",
    "RFC5",
    "RFK",
    "RFNG",
    "RFPL1",
    "RFPL1S",
    "RFPL2",
    "RFPL3",
    "RFPL3S",
    "RFTN1",
    "RFWD3",
    "RFX1",
    "RFX2",
    "RFX3",
    "RFX4",
    "RFX5",
    "RFX7",
    "RFXANK",
    "RFXAP",
    "RGCC",
    "RGL1",
    "RGL2",
    "RGN",
    "RGP1",
    "RGR",
    "RGS1",
    "RGS10",
    "RGS11",
    "RGS12",
    "RGS13",
    "RGS14",
    "RGS16",
    "RGS17",
    "RGS19",
    "RGS2",
    "RGS20",
    "RGS3",
    "RGS4",
    "RGS5",
    "RGS6",
    "RGS7",
    "RGS9",
    "RHAG",
    "RHBDD3",
    "RHBDF1",
    "RHBDF2",
    "RHBG",
    "RHCG",
    "RHD",
    "RHEB",
    "RHO",
    "RHOA",
    "RHOB",
    "RHOBTB1",
    "RHOBTB2",
    "RHOBTB3",
    "RHOC",
    "RHOD",
    "RHOF",
    "RHOG",
    "RHOH",
    "RHOQ",
    "RHOT1",
    "RHOT2",
    "RIBC2",
    "RIC3",
    "RIC8B",
    "RIF1",
    "RIMBP2",
    "RIMS1",
    "RIMS2",
    "RIMS3",
    "RIN1",
    "RIN2",
    "RIN3",
    "RING1",
    "RINT1",
    "RIOK2",
    "RIOK3",
    "RIPK1",
    "RIPK2",
    "RIPK4",
    "RIPPLY3",
    "RIT1",
    "RIT2",
    "RITA1",
    "RLBP1",
    "RLF",
    "RLN1",
    "RLN2",
    "RMDN1",
    "RMDN3",
    "RMI1",
    "RMND1",
    "RMND5A",
    "RMND5B",
    "RNASE1",
    "RNASE2",
    "RNASE3",
    "RNASE4",
    "RNASE6",
    "RNASEH1",
    "RNASEH2A",
    "RNASEH2B",
    "RNASEL",
    "RNASET2",
    "RND1",
    "RND2",
    "RND3",
    "RNF10",
    "RNF103",
    "RNF11",
    "RNF111",
    "RNF113A",
    "RNF114",
    "RNF115",
    "RNF121",
    "RNF122",
    "RNF123",
    "RNF125",
    "RNF126",
    "RNF126P1",
    "RNF128",
    "RNF13",
    "RNF130",
    "RNF138",
    "RNF139",
    "RNF14",
    "RNF141",
    "RNF144A",
    "RNF146",
    "RNF167",
    "RNF17",
    "RNF170",
    "RNF186",
    "RNF187",
    "RNF19A",
    "RNF19B",
    "RNF2",
    "RNF208",
    "RNF216",
    "RNF219",
    "RNF220",
    "RNF24",
    "RNF25",
    "RNF32",
    "RNF34",
    "RNF38",
    "RNF39",
    "RNF4",
    "RNF40",
    "RNF41",
    "RNF43",
    "RNF44",
    "RNF5",
    "RNF6",
    "RNF7",
    "RNF8",
    "RNFT1",
    "RNFT2",
    "RNGTT",
    "RNH1",
    "RNLS",
    "RNMT",
    "RNPEP",
    "RNPEPL1",
    "RNPS1",
    "ROBO1",
    "ROBO3",
    "ROBO4",
    "ROCK1",
    "ROCK2",
    "ROGDI",
    "ROM1",
    "ROPN1B",
    "ROR1",
    "ROR2",
    "RORA",
    "RORB",
    "RORC",
    "ROS1",
    "RP2",
    "RPA1",
    "RPA2",
    "RPA3",
    "RPA4",
    "RPAIN",
    "RPAP1",
    "RPAP2",
    "RPAP3",
    "RPE",
    "RPE65",
    "RPF1",
    "RPGR",
    "RPGRIP1",
    "RPGRIP1L",
    "RPH3A",
    "RPH3AL",
    "RPIA",
    "RPL10A",
    "RPL10L",
    "RPL11",
    "RPL12",
    "RPL14",
    "RPL15",
    "RPL18",
    "RPL19",
    "RPL22",
    "RPL23A",
    "RPL23AP32",
    "RPL23AP53",
    "RPL24",
    "RPL26L1",
    "RPL27",
    "RPL27A",
    "RPL29",
    "RPL3",
    "RPL30",
    "RPL31",
    "RPL32",
    "RPL34",
    "RPL35",
    "RPL35A",
    "RPL36",
    "RPL36AL",
    "RPL37",
    "RPL37A",
    "RPL38",
    "RPL39",
    "RPL39L",
    "RPL3L",
    "RPL41",
    "RPL6",
    "RPL7",
    "RPL8",
    "RPL9",
    "RPLP0",
    "RPLP1",
    "RPLP2",
    "RPN1",
    "RPN2",
    "RPP14",
    "RPP25",
    "RPP30",
    "RPP38",
    "RPP40",
    "RPRD1A",
    "RPRD2",
    "RPRM",
    "RPS10",
    "RPS11",
    "RPS12",
    "RPS14",
    "RPS15",
    "RPS15A",
    "RPS16",
    "RPS18",
    "RPS19",
    "RPS21",
    "RPS23",
    "RPS24",
    "RPS25",
    "RPS27",
    "RPS27A",
    "RPS27L",
    "RPS28",
    "RPS29",
    "RPS3",
    "RPS4X",
    "RPS4Y1",
    "RPS5",
    "RPS6",
    "RPS6KA1",
    "RPS6KA2",
    "RPS6KA3",
    "RPS6KA4",
    "RPS6KA5",
    "RPS6KA6",
    "RPS6KB1",
    "RPS6KB2",
    "RPS6KC1",
    "RPS7",
    "RPS8",
    "RPS9",
    "RPUSD2",
    "RRAD",
    "RRAGA",
    "RRAGB",
    "RRAGC",
    "RRAGD",
    "RRAS",
    "RRAS2",
    "RRBP1",
    "RREB1",
    "RRH",
    "RRM1",
    "RRM2",
    "RRN3",
    "RRN3P1",
    "RRNAD1",
    "RRP1",
    "RRP12",
    "RRP15",
    "RRP1B",
    "RRP7A",
    "RRP8",
    "RRP9",
    "RRS1",
    "RS1",
    "RSAD1",
    "RSAD2",
    "RSBN1",
    "RSF1",
    "RSG1",
    "RSL1D1",
    "RSL24D1",
    "RSPH6A",
    "RSRC1",
    "RSRC2",
    "RSRP1",
    "RSU1",
    "RTCA",
    "RTCB",
    "RTEL1",
    "RTF1",
    "RTFDC1",
    "RTN1",
    "RTN2",
    "RTN3",
    "RTN4",
    "RTP4",
    "RUFY1",
    "RUFY2",
    "RUFY3",
    "RUNDC3A",
    "RUNDC3B",
    "RUNX1T1",
    "RUNX2",
    "RUNX3",
    "RUSC1",
    "RUSC2",
    "RUVBL1",
    "RUVBL2",
    "RWDD1",
    "RWDD2A",
    "RWDD2B",
    "RWDD3",
    "RXFP3",
    "RXRA",
    "RXRB",
    "RXRG",
    "RYBP",
    "RYK",
    "RYR1",
    "RYR2",
    "RYR3",
    "S100A1",
    "S100A10",
    "S100A11",
    "S100A12",
    "S100A13",
    "S100A14",
    "S100A2",
    "S100A3",
    "S100A4",
    "S100A5",
    "S100A6",
    "S100A7",
    "S100A8",
    "S100A9",
    "S100B",
    "S100G",
    "S100P",
    "S100PBP",
    "S1PR1",
    "S1PR2",
    "S1PR4",
    "S1PR5",
    "SAC3D1",
    "SACM1L",
    "SACS",
    "SAE1",
    "SAFB",
    "SAFB2",
    "SAG",
    "SAGE1",
    "SALL1",
    "SALL2",
    "SAMD14",
    "SAMD4A",
    "SAMD4B",
    "SAMD9",
    "SAMHD1",
    "SAMM50",
    "SAMSN1",
    "SAP130",
    "SAP18",
    "SAP30",
    "SAP30BP",
    "SAP30L",
    "SAR1A",
    "SAR1B",
    "SARDH",
    "SARM1",
    "SARS",
    "SARS2",
    "SART1",
    "SART3",
    "SASH1",
    "SASH3",
    "SAT1",
    "SATB1",
    "SATB2",
    "SAV1",
    "SAYSD1",
    "SBF1",
    "SBNO1",
    "SBNO2",
    "SBSPON",
    "SC5D",
    "SCAF11",
    "SCAF4",
    "SCAF8",
    "SCAI",
    "SCAMP1",
    "SCAMP2",
    "SCAMP3",
    "SCAMP4",
    "SCAMP5",
    "SCAND1",
    "SCAND2P",
    "SCAP",
    "SCAPER",
    "SCARA3",
    "SCARB1",
    "SCARB2",
    "SCARF1",
    "SCCPDH",
    "SCD",
    "SCD5",
    "SCEL",
    "SCFD1",
    "SCG2",
    "SCG3",
    "SCG5",
    "SCGB1A1",
    "SCGB1D1",
    "SCGB1D2",
    "SCGB2A1",
    "SCGB2A2",
    "SCGN",
    "SCIN",
    "SCLY",
    "SCMH1",
    "SCML1",
    "SCML2",
    "SCN10A",
    "SCN11A",
    "SCN1A",
    "SCN1B",
    "SCN2A",
    "SCN2B",
    "SCN3A",
    "SCN3B",
    "SCN4A",
    "SCN5A",
    "SCN7A",
    "SCN8A",
    "SCN9A",
    "SCNN1A",
    "SCNN1B",
    "SCNN1G",
    "SCO2",
    "SCP2",
    "SCPEP1",
    "SCRG1",
    "SCRIB",
    "SCRN1",
    "SCRN3",
    "SCRT1",
    "SCT",
    "SCTR",
    "SCUBE2",
    "SCUBE3",
    "SCYL2",
    "SCYL3",
    "SDAD1",
    "SDC1",
    "SDC2",
    "SDC3",
    "SDC4",
    "SDCBP",
    "SDCCAG3",
    "SDF2",
    "SDF2L1",
    "SDF4",
    "SDHA",
    "SDHAF1",
    "SDHB",
    "SDHC",
    "SDHD",
    "SDPR",
    "SDR39U1",
    "SDS",
    "SEC11A",
    "SEC13",
    "SEC14L1",
    "SEC14L1P1",
    "SEC14L2",
    "SEC14L3",
    "SEC14L4",
    "SEC14L5",
    "SEC16A",
    "SEC22A",
    "SEC22B",
    "SEC23A",
    "SEC23B",
    "SEC23IP",
    "SEC24A",
    "SEC24B",
    "SEC24C",
    "SEC24D",
    "SEC31B",
    "SEC61A1",
    "SEC61A2",
    "SEC61B",
    "SEC61G",
    "SEC62",
    "SEC63",
    "SECISBP2",
    "SECISBP2L",
    "SECTM1",
    "SEH1L",
    "SEL1L",
    "SEL1L3",
    "SELE",
    "SELENBP1",
    "SELL",
    "SELP",
    "SELPLG",
    "SELT",
    "SEMA3A",
    "SEMA3B",
    "SEMA3C",
    "SEMA3D",
    "SEMA3E",
    "SEMA3F",
    "SEMA3G",
    "SEMA4A",
    "SEMA4C",
    "SEMA4D",
    "SEMA4F",
    "SEMA4G",
    "SEMA5A",
    "SEMA6A",
    "SEMA6B",
    "SEMA6C",
    "SEMA6D",
    "SEMA7A",
    "SEMG1",
    "SEMG2",
    "SENP2",
    "SENP3",
    "SENP5",
    "SENP6",
    "SENP7",
    "SEP15",
    "SEPHS1",
    "SEPHS2",
    "SEPP1",
    "SEPT10",
    "SEPT11",
    "SEPT2",
    "SEPT4",
    "SEPT6",
    "SEPT7",
    "SEPT8",
    "SEPT9",
    "SEPW1",
    "SERBP1",
    "SERGEF",
    "SERHL2",
    "SERINC1",
    "SERINC2",
    "SERINC3",
    "SERINC5",
    "SERP1",
    "SERPINA1",
    "SERPINA10",
    "SERPINA3",
    "SERPINA4",
    "SERPINA5",
    "SERPINA6",
    "SERPINA7",
    "SERPINB1",
    "SERPINB10",
    "SERPINB13",
    "SERPINB2",
    "SERPINB3",
    "SERPINB4",
    "SERPINB5",
    "SERPINB6",
    "SERPINB7",
    "SERPINB8",
    "SERPINB9",
    "SERPINC1",
    "SERPIND1",
    "SERPINE1",
    "SERPINE2",
    "SERPINF1",
    "SERPINF2",
    "SERPING1",
    "SERPINH1",
    "SERPINI1",
    "SERPINI2",
    "SERTAD2",
    "SERTAD3",
    "SESN1",
    "SET",
    "SETBP1",
    "SETD1A",
    "SETD1B",
    "SETD2",
    "SETD3",
    "SETD4",
    "SETD6",
    "SETDB1",
    "SETMAR",
    "SETX",
    "SEZ6L",
    "SEZ6L2",
    "SF1",
    "SF3A1",
    "SF3A2",
    "SF3A3",
    "SF3B1",
    "SF3B2",
    "SF3B3",
    "SF3B4",
    "SF3B5",
    "SFI1",
    "SFMBT1",
    "SFN",
    "SFPQ",
    "SFRP1",
    "SFRP4",
    "SFRP5",
    "SFSWAP",
    "SFT2D2",
    "SFTPB",
    "SFTPC",
    "SFTPD",
    "SFXN1",
    "SFXN3",
    "SGCA",
    "SGCB",
    "SGCD",
    "SGCE",
    "SGCG",
    "SGK1",
    "SGK2",
    "SGMS1",
    "SGPL1",
    "SGPP1",
    "SGSH",
    "SGSM2",
    "SGSM3",
    "SGTA",
    "SH2B1",
    "SH2B2",
    "SH2B3",
    "SH2D1A",
    "SH2D2A",
    "SH2D3A",
    "SH2D3C",
    "SH2D4A",
    "SH3BGR",
    "SH3BGRL",
    "SH3BGRL3",
    "SH3BP1",
    "SH3BP2",
    "SH3BP4",
    "SH3BP5",
    "SH3D21",
    "SH3GL1",
    "SH3GL2",
    "SH3GL3",
    "SH3GLB1",
    "SH3GLB2",
    "SH3PXD2A",
    "SH3TC1",
    "SH3TC2",
    "SH3YL1",
    "SHANK1",
    "SHANK2",
    "SHARPIN",
    "SHB",
    "SHBG",
    "SHC1",
    "SHC2",
    "SHC3",
    "SHCBP1",
    "SHCBP1L",
    "SHFM1",
    "SHH",
    "SHISA6",
    "SHMT1",
    "SHMT2",
    "SHOC2",
    "SHOX",
    "SHOX2",
    "SHPK",
    "SHQ1",
    "SHROOM2",
    "SI",
    "SIAH1",
    "SIAH2",
    "SIDT1",
    "SIDT2",
    "SIGIRR",
    "SIGLEC1",
    "SIGLEC15",
    "SIGLEC5",
    "SIGLEC6",
    "SIGLEC7",
    "SIGLEC8",
    "SIGLEC9",
    "SIGMAR1",
    "SIK1",
    "SIK2",
    "SIK3",
    "SIKE1",
    "SIL1",
    "SIM1",
    "SIM2",
    "SIN3B",
    "SIPA1",
    "SIPA1L1",
    "SIPA1L3",
    "SIRPA",
    "SIRPB1",
    "SIRPG",
    "SIRT1",
    "SIRT2",
    "SIRT3",
    "SIRT4",
    "SIRT5",
    "SIRT6",
    "SIRT7",
    "SIT1",
    "SIVA1",
    "SIX1",
    "SIX2",
    "SIX3",
    "SIX5",
    "SIX6",
    "SKA1",
    "SKAP1",
    "SKAP2",
    "SKI",
    "SKIL",
    "SKIV2L",
    "SKIV2L2",
    "SKP1",
    "SKP2",
    "SLA",
    "SLAMF1",
    "SLAMF7",
    "SLAMF8",
    "SLBP",
    "SLC10A1",
    "SLC10A2",
    "SLC10A3",
    "SLC11A1",
    "SLC11A2",
    "SLC12A1",
    "SLC12A2",
    "SLC12A3",
    "SLC12A4",
    "SLC12A5",
    "SLC12A6",
    "SLC12A7",
    "SLC12A8",
    "SLC12A9",
    "SLC13A1",
    "SLC13A2",
    "SLC13A3",
    "SLC13A4",
    "SLC14A1",
    "SLC15A1",
    "SLC15A2",
    "SLC15A3",
    "SLC16A1",
    "SLC16A10",
    "SLC16A2",
    "SLC16A4",
    "SLC16A5",
    "SLC16A6",
    "SLC16A7",
    "SLC16A8",
    "SLC17A1",
    "SLC17A2",
    "SLC17A3",
    "SLC17A4",
    "SLC17A5",
    "SLC17A6",
    "SLC17A7",
    "SLC17A9",
    "SLC18A1",
    "SLC18A2",
    "SLC18A3",
    "SLC19A1",
    "SLC19A2",
    "SLC19A3",
    "SLC1A1",
    "SLC1A2",
    "SLC1A3",
    "SLC1A4",
    "SLC1A5",
    "SLC1A6",
    "SLC1A7",
    "SLC20A1",
    "SLC20A2",
    "SLC22A1",
    "SLC22A11",
    "SLC22A13",
    "SLC22A14",
    "SLC22A17",
    "SLC22A18",
    "SLC22A18AS",
    "SLC22A2",
    "SLC22A3",
    "SLC22A4",
    "SLC22A5",
    "SLC22A6",
    "SLC22A7",
    "SLC22A8",
    "SLC23A2",
    "SLC24A1",
    "SLC24A2",
    "SLC24A3",
    "SLC25A1",
    "SLC25A10",
    "SLC25A11",
    "SLC25A12",
    "SLC25A13",
    "SLC25A15",
    "SLC25A16",
    "SLC25A17",
    "SLC25A20",
    "SLC25A21",
    "SLC25A22",
    "SLC25A23",
    "SLC25A24",
    "SLC25A28",
    "SLC25A3",
    "SLC25A30",
    "SLC25A31",
    "SLC25A32",
    "SLC25A36",
    "SLC25A37",
    "SLC25A38",
    "SLC25A4",
    "SLC25A40",
    "SLC25A42",
    "SLC25A44",
    "SLC25A46",
    "SLC25A5",
    "SLC25A6",
    "SLC26A1",
    "SLC26A10",
    "SLC26A2",
    "SLC26A3",
    "SLC26A4",
    "SLC27A2",
    "SLC27A3",
    "SLC27A5",
    "SLC27A6",
    "SLC28A1",
    "SLC28A2",
    "SLC28A3",
    "SLC29A1",
    "SLC29A2",
    "SLC29A3",
    "SLC2A1",
    "SLC2A10",
    "SLC2A11",
    "SLC2A2",
    "SLC2A3",
    "SLC2A4",
    "SLC2A4RG",
    "SLC2A5",
    "SLC2A6",
    "SLC2A8",
    "SLC2A9",
    "SLC30A1",
    "SLC30A10",
    "SLC30A3",
    "SLC30A4",
    "SLC30A5",
    "SLC30A6",
    "SLC30A9",
    "SLC31A1",
    "SLC31A2",
    "SLC33A1",
    "SLC34A1",
    "SLC34A2",
    "SLC35A1",
    "SLC35A2",
    "SLC35A3",
    "SLC35A5",
    "SLC35B1",
    "SLC35C1",
    "SLC35C2",
    "SLC35D1",
    "SLC35D2",
    "SLC35E1",
    "SLC35E3",
    "SLC35F2",
    "SLC35F5",
    "SLC35F6",
    "SLC35G2",
    "SLC36A1",
    "SLC37A1",
    "SLC37A4",
    "SLC38A1",
    "SLC38A10",
    "SLC38A2",
    "SLC38A3",
    "SLC38A4",
    "SLC38A6",
    "SLC38A7",
    "SLC39A1",
    "SLC39A14",
    "SLC39A2",
    "SLC39A4",
    "SLC39A6",
    "SLC39A7",
    "SLC39A8",
    "SLC39A9",
    "SLC3A1",
    "SLC3A2",
    "SLC41A3",
    "SLC43A1",
    "SLC43A3",
    "SLC44A1",
    "SLC44A4",
    "SLC45A2",
    "SLC46A3",
    "SLC47A1",
    "SLC48A1",
    "SLC4A1",
    "SLC4A10",
    "SLC4A1AP",
    "SLC4A2",
    "SLC4A3",
    "SLC4A4",
    "SLC4A5",
    "SLC4A7",
    "SLC4A8",
    "SLC50A1",
    "SLC52A1",
    "SLC52A2",
    "SLC5A1",
    "SLC5A12",
    "SLC5A2",
    "SLC5A3",
    "SLC5A4",
    "SLC5A5",
    "SLC5A6",
    "SLC5A7",
    "SLC6A1",
    "SLC6A11",
    "SLC6A12",
    "SLC6A13",
    "SLC6A14",
    "SLC6A15",
    "SLC6A16",
    "SLC6A2",
    "SLC6A20",
    "SLC6A3",
    "SLC6A4",
    "SLC6A5",
    "SLC6A6",
    "SLC6A7",
    "SLC6A8",
    "SLC6A9",
    "SLC7A1",
    "SLC7A10",
    "SLC7A11",
    "SLC7A2",
    "SLC7A4",
    "SLC7A5",
    "SLC7A6",
    "SLC7A8",
    "SLC7A9",
    "SLC8A1",
    "SLC8A2",
    "SLC8B1",
    "SLC9A1",
    "SLC9A2",
    "SLC9A3",
    "SLC9A3R1",
    "SLC9A3R2",
    "SLC9A5",
    "SLC9A6",
    "SLC9A7",
    "SLC9A8",
    "SLCO1A2",
    "SLCO1B1",
    "SLCO1B3",
    "SLCO1C1",
    "SLCO2A1",
    "SLCO2B1",
    "SLCO3A1",
    "SLCO4A1",
    "SLCO4C1",
    "SLCO5A1",
    "SLFN12",
    "SLIRP",
    "SLIT1",
    "SLIT2",
    "SLIT3",
    "SLITRK3",
    "SLITRK5",
    "SLK",
    "SLN",
    "SLPI",
    "SLTM",
    "SLURP1",
    "SMAD1",
    "SMAD2",
    "SMAD3",
    "SMAD4",
    "SMAD5",
    "SMAD5-AS1",
    "SMAD6",
    "SMAD7",
    "SMAD9",
    "SMAGP",
    "SMAP1",
    "SMARCA1",
    "SMARCA2",
    "SMARCA4",
    "SMARCA5",
    "SMARCAL1",
    "SMARCB1",
    "SMARCC1",
    "SMARCC2",
    "SMARCD1",
    "SMARCD3",
    "SMARCE1",
    "SMC1A",
    "SMC2",
    "SMC3",
    "SMC4",
    "SMC5",
    "SMC6",
    "SMCHD1",
    "SMCO4",
    "SMCP",
    "SMG5",
    "SMG6",
    "SMG7",
    "SMG8",
    "SMG9",
    "SMIM14",
    "SMIM7",
    "SMIM8",
    "SMNDC1",
    "SMO",
    "SMOX",
    "SMPD1",
    "SMPD2",
    "SMPD3",
    "SMPDL3A",
    "SMPDL3B",
    "SMPX",
    "SMR3A",
    "SMR3B",
    "SMS",
    "SMTN",
    "SMU1",
    "SMUG1",
    "SMURF1",
    "SMURF2",
    "SMYD2",
    "SMYD3",
    "SMYD5",
    "SNAI1",
    "SNAI2",
    "SNAP23",
    "SNAP25",
    "SNAP29",
    "SNAP91",
    "SNAPC1",
    "SNAPC2",
    "SNAPC3",
    "SNAPC4",
    "SNAPC5",
    "SNCA",
    "SNCAIP",
    "SNCB",
    "SNCG",
    "SND1",
    "SNED1",
    "SNF8",
    "SNHG17",
    "SNIP1",
    "SNN",
    "SNORA21",
    "SNPH",
    "SNRK",
    "SNRNP25",
    "SNRNP27",
    "SNRNP35",
    "SNRNP40",
    "SNRNP70",
    "SNRPA",
    "SNRPA1",
    "SNRPB",
    "SNRPB2",
    "SNRPC",
    "SNRPD1",
    "SNRPD2",
    "SNRPD3",
    "SNRPE",
    "SNRPF",
    "SNRPG",
    "SNTA1",
    "SNTB1",
    "SNTB2",
    "SNTG1",
    "SNTG2",
    "SNUPN",
    "SNW1",
    "SNX1",
    "SNX10",
    "SNX11",
    "SNX13",
    "SNX15",
    "SNX16",
    "SNX17",
    "SNX19",
    "SNX2",
    "SNX24",
    "SNX27",
    "SNX29",
    "SNX29P2",
    "SNX3",
    "SNX4",
    "SNX5",
    "SNX6",
    "SNX7",
    "SOAT1",
    "SOAT2",
    "SOBP",
    "SOCS1",
    "SOCS2",
    "SOCS3",
    "SOCS5",
    "SOCS6",
    "SOCS7",
    "SOD1",
    "SOD3",
    "SOGA1",
    "SON",
    "SORBS1",
    "SORBS2",
    "SORBS3",
    "SORCS3",
    "SORD",
    "SORL1",
    "SORT1",
    "SOS1",
    "SOS2",
    "SOSTDC1",
    "SOWAHC",
    "SOX1",
    "SOX10",
    "SOX11",
    "SOX12",
    "SOX13",
    "SOX14",
    "SOX15",
    "SOX17",
    "SOX18",
    "SOX2",
    "SOX21",
    "SOX3",
    "SOX30",
    "SOX4",
    "SOX5",
    "SOX9",
    "SP1",
    "SP100",
    "SP110",
    "SP140",
    "SP140L",
    "SP2",
    "SP3",
    "SP4",
    "SPA17",
    "SPACA1",
    "SPAG1",
    "SPAG11A",
    "SPAG16",
    "SPAG4",
    "SPAG5",
    "SPAG6",
    "SPAG7",
    "SPAG8",
    "SPAG9",
    "SPAM1",
    "SPARC",
    "SPARCL1",
    "SPAST",
    "SPATA2",
    "SPATA20",
    "SPATA2L",
    "SPATA31C2",
    "SPATA5L1",
    "SPATA6",
    "SPATA6L",
    "SPATA7",
    "SPATS2",
    "SPATS2L",
    "SPC24",
    "SPC25",
    "SPCS1",
    "SPCS2",
    "SPCS3",
    "SPDEF",
    "SPDL1",
    "SPDYE2",
    "SPECC1L",
    "SPEF1",
    "SPEN",
    "SPG11",
    "SPG20",
    "SPG21",
    "SPHK1",
    "SPHK2",
    "SPI1",
    "SPIB",
    "SPICE1",
    "SPIDR",
    "SPIN1",
    "SPIN2A",
    "SPINK1",
    "SPINK2",
    "SPINK4",
    "SPINK5",
    "SPINT1",
    "SPINT2",
    "SPINT3",
    "SPN",
    "SPO11",
    "SPOCK1",
    "SPOCK2",
    "SPOCK3",
    "SPON1",
    "SPOP",
    "SPP1",
    "SPP2",
    "SPPL2B",
    "SPR",
    "SPRED2",
    "SPRR1A",
    "SPRR1B",
    "SPRR2B",
    "SPRR2C",
    "SPRR3",
    "SPRY1",
    "SPRY2",
    "SPRY4",
    "SPRYD7",
    "SPSB1",
    "SPSB3",
    "SPTA1",
    "SPTAN1",
    "SPTB",
    "SPTBN1",
    "SPTBN2",
    "SPTBN4",
    "SPTBN5",
    "SPTLC1",
    "SPTLC2",
    "SPTLC3",
    "SPTSSA",
    "SPX",
    "SQLE",
    "SQRDL",
    "SQSTM1",
    "SRBD1",
    "SRC",
    "SRCAP",
    "SRD5A1",
    "SRD5A2",
    "SRD5A3",
    "SREBF1",
    "SREBF2",
    "SREK1",
    "SREK1IP1",
    "SRF",
    "SRGAP3",
    "SRGN",
    "SRI",
    "SRM",
    "SRP14",
    "SRP19",
    "SRP54",
    "SRP72",
    "SRP9",
    "SRPK1",
    "SRPK2",
    "SRPK3",
    "SRPRB",
    "SRPX",
    "SRPX2",
    "SRR",
    "SRRD",
    "SRRM1",
    "SRRM2",
    "SRRT",
    "SRSF1",
    "SRSF10",
    "SRSF11",
    "SRSF3",
    "SRSF4",
    "SRSF5",
    "SRSF6",
    "SRSF7",
    "SRSF8",
    "SRY",
    "SS18",
    "SS18L1",
    "SS18L2",
    "SSB",
    "SSBP1",
    "SSBP2",
    "SSBP3",
    "SSFA2",
    "SSH1",
    "SSH3",
    "SSNA1",
    "SSPN",
    "SSR1",
    "SSR2",
    "SSR3",
    "SSR4",
    "SSRP1",
    "SSSCA1",
    "SST",
    "SSTR1",
    "SSTR2",
    "SSTR3",
    "SSTR4",
    "SSTR5",
    "SSUH2",
    "SSX1",
    "SSX2IP",
    "SSX3",
    "ST13",
    "ST14",
    "ST18",
    "ST20",
    "ST3GAL1",
    "ST3GAL2",
    "ST3GAL4",
    "ST3GAL5",
    "ST3GAL6",
    "ST5",
    "ST6GAL1",
    "ST6GALNAC2",
    "ST6GALNAC4",
    "ST6GALNAC5",
    "ST7L",
    "ST8SIA1",
    "ST8SIA2",
    "ST8SIA3",
    "ST8SIA4",
    "ST8SIA5",
    "STAB1",
    "STAB2",
    "STAC",
    "STAG1",
    "STAG2",
    "STAG3",
    "STAM",
    "STAM2",
    "STAMBP",
    "STAMBPL1",
    "STAP1",
    "STAP2",
    "STAR",
    "STARD13",
    "STARD3",
    "STARD5",
    "STARD7",
    "STARD8",
    "STAT1",
    "STAT2",
    "STAT3",
    "STAT4",
    "STAT5A",
    "STAT5B",
    "STAT6",
    "STATH",
    "STAU1",
    "STAU2",
    "STC1",
    "STC2",
    "STEAP1",
    "STEAP3",
    "STEAP4",
    "STIL",
    "STIM1",
    "STIP1",
    "STK10",
    "STK11",
    "STK16",
    "STK17A",
    "STK17B",
    "STK19",
    "STK24",
    "STK25",
    "STK3",
    "STK32B",
    "STK38",
    "STK38L",
    "STK39",
    "STK4",
    "STMN1",
    "STMN2",
    "STMN3",
    "STMN4",
    "STOM",
    "STOML1",
    "STOML2",
    "STON1",
    "STRA13",
    "STRA6",
    "STRADA",
    "STRAP",
    "STRN",
    "STRN3",
    "STRN4",
    "STS",
    "STT3A",
    "STUB1",
    "STX10",
    "STX11",
    "STX12",
    "STX16",
    "STX17",
    "STX18",
    "STX1A",
    "STX2",
    "STX3",
    "STX4",
    "STX5",
    "STX6",
    "STX7",
    "STX8",
    "STXBP1",
    "STXBP2",
    "STXBP3",
    "STXBP5L",
    "STXBP6",
    "STYK1",
    "STYXL1",
    "SUB1",
    "SUCLA2",
    "SUCLG1",
    "SUCLG2",
    "SUCO",
    "SUGCT",
    "SUGP2",
    "SULF1",
    "SULT1A1",
    "SULT1A2",
    "SULT1B1",
    "SULT1C2",
    "SULT1E1",
    "SULT2A1",
    "SULT2B1",
    "SUMO1",
    "SUMO3",
    "SUMO4",
    "SUN1",
    "SUN2",
    "SUOX",
    "SUPT16H",
    "SUPT20H",
    "SUPT3H",
    "SUPT4H1",
    "SUPT5H",
    "SUPT6H",
    "SUPT7L",
    "SUPV3L1",
    "SURF1",
    "SURF2",
    "SUSD4",
    "SUSD5",
    "SUV39H1",
    "SUV39H2",
    "SUZ12",
    "SV2A",
    "SV2B",
    "SV2C",
    "SVEP1",
    "SVIL",
    "SWAP70",
    "SYBU",
    "SYCE1L",
    "SYCP1",
    "SYCP2",
    "SYDE1",
    "SYF2",
    "SYK",
    "SYMPK",
    "SYN1",
    "SYN2",
    "SYN3",
    "SYNC",
    "SYNCRIP",
    "SYNDIG1",
    "SYNE1",
    "SYNE2",
    "SYNGR1",
    "SYNGR2",
    "SYNGR3",
    "SYNGR4",
    "SYNJ1",
    "SYNJ2",
    "SYNM",
    "SYNPO",
    "SYNPO2L",
    "SYNRG",
    "SYP",
    "SYPL1",
    "SYT1",
    "SYT11",
    "SYT12",
    "SYT13",
    "SYT17",
    "SYT2",
    "SYT5",
    "SYTL2",
    "SZRD1",
    "SZT2",
    "T",
    "TAAR2",
    "TAAR3",
    "TAAR5",
    "TAB1",
    "TAB2",
    "TAC1",
    "TAC3",
    "TACC1",
    "TACC2",
    "TACC3",
    "TACO1",
    "TACR1",
    "TACR2",
    "TACR3",
    "TACSTD2",
    "TADA2A",
    "TADA3",
    "TAF1",
    "TAF10",
    "TAF11",
    "TAF12",
    "TAF13",
    "TAF15",
    "TAF1A",
    "TAF1B",
    "TAF1C",
    "TAF1D",
    "TAF2",
    "TAF4",
    "TAF4B",
    "TAF5",
    "TAF5L",
    "TAF6",
    "TAF6L",
    "TAF7",
    "TAF7L",
    "TAF9B",
    "TAGLN",
    "TAGLN2",
    "TAGLN3",
    "TAL1",
    "TALDO1",
    "TANC2",
    "TANK",
    "TAOK1",
    "TAOK2",
    "TAOK3",
    "TAP1",
    "TAP2",
    "TAPBP",
    "TAPBPL",
    "TAPT1",
    "TARBP1",
    "TARBP2",
    "TARDBP",
    "TARS",
    "TAS2R1",
    "TAS2R10",
    "TAS2R13",
    "TAS2R14",
    "TAS2R16",
    "TAS2R3",
    "TAS2R4",
    "TAS2R7",
    "TAS2R8",
    "TAS2R9",
    "TASP1",
    "TAT",
    "TATDN2",
    "TAX1BP1",
    "TAZ",
    "TBC1D1",
    "TBC1D10B",
    "TBC1D12",
    "TBC1D13",
    "TBC1D15",
    "TBC1D16",
    "TBC1D17",
    "TBC1D19",
    "TBC1D2",
    "TBC1D22A",
    "TBC1D22B",
    "TBC1D29",
    "TBC1D2B",
    "TBC1D31",
    "TBC1D4",
    "TBC1D5",
    "TBC1D8B",
    "TBC1D9",
    "TBC1D9B",
    "TBCA",
    "TBCB",
    "TBCC",
    "TBCCD1",
    "TBCD",
    "TBCE",
    "TBCEL",
    "TBK1",
    "TBKBP1",
    "TBL1X",
    "TBL1XR1",
    "TBL1Y",
    "TBL2",
    "TBL3",
    "TBP",
    "TBPL1",
    "TBR1",
    "TBRG4",
    "TBX1",
    "TBX10",
    "TBX19",
    "TBX2",
    "TBX21",
    "TBX3",
    "TBX4",
    "TBX5",
    "TBX6",
    "TBXA2R",
    "TBXAS1",
    "TCAP",
    "TCEA1",
    "TCEA2",
    "TCEAL1",
    "TCEAL2",
    "TCEAL4",
    "TCEB1",
    "TCEB2",
    "TCEB3",
    "TCEB3B",
    "TCERG1",
    "TCF12",
    "TCF15",
    "TCF20",
    "TCF21",
    "TCF25",
    "TCF3",
    "TCF4",
    "TCF7",
    "TCF7L1",
    "TCF7L2",
    "TCFL5",
    "TCHH",
    "TCIRG1",
    "TCL1A",
    "TCL1B",
    "TCN1",
    "TCN2",
    "TCOF1",
    "TCP10",
    "TCP10L",
    "TCP11",
    "TCP11L1",
    "TCTA",
    "TCTN1",
    "TCTN2",
    "TCTN3",
    "TDG",
    "TDO2",
    "TDP1",
    "TDP2",
    "TDRD1",
    "TDRD12",
    "TDRD3",
    "TDRD7",
    "TDRKH",
    "TEAD1",
    "TEAD3",
    "TEAD4",
    "TEC",
    "TECPR2",
    "TECR",
    "TECTA",
    "TEF",
    "TEFM",
    "TEK",
    "TEKT2",
    "TENM1",
    "TENM3",
    "TENM4",
    "TEP1",
    "TERF1",
    "TERF2",
    "TERF2IP",
    "TERT",
    "TES",
    "TESC",
    "TESK1",
    "TESK2",
    "TET1",
    "TEX10",
    "TEX11",
    "TEX12",
    "TEX13A",
    "TEX13B",
    "TEX14",
    "TEX15",
    "TEX2",
    "TEX261",
    "TEX264",
    "TEX28",
    "TEX30",
    "TEX40",
    "TF",
    "TFAM",
    "TFAP2A",
    "TFAP2B",
    "TFAP2C",
    "TFAP4",
    "TFB1M",
    "TFB2M",
    "TFCP2",
    "TFCP2L1",
    "TFDP1",
    "TFDP2",
    "TFDP3",
    "TFE3",
    "TFEB",
    "TFEC",
    "TFF1",
    "TFF2",
    "TFF3",
    "TFG",
    "TFIP11",
    "TFPI",
    "TFPI2",
    "TFPT",
    "TFR2",
    "TFRC",
    "TG",
    "TGDS",
    "TGFA",
    "TGFB1",
    "TGFB1I1",
    "TGFB2",
    "TGFB3",
    "TGFBI",
    "TGFBR1",
    "TGFBR2",
    "TGFBR3",
    "TGFBRAP1",
    "TGIF1",
    "TGIF2",
    "TGM1",
    "TGM2",
    "TGM3",
    "TGM4",
    "TGM5",
    "TGOLN2",
    "TGS1",
    "TH",
    "THADA",
    "THAP1",
    "THAP10",
    "THAP11",
    "THAP3",
    "THAP4",
    "THAP7",
    "THAP9",
    "THBD",
    "THBS1",
    "THBS2",
    "THBS3",
    "THBS4",
    "THEG",
    "THEM6",
    "THEMIS2",
    "THG1L",
    "THNSL1",
    "THNSL2",
    "THOC1",
    "THOC2",
    "THOC5",
    "THOC6",
    "THOC7",
    "THOP1",
    "THPO",
    "THRA",
    "THRAP3",
    "THRB",
    "THSD4",
    "THSD7A",
    "THTPA",
    "THUMPD1",
    "THUMPD2",
    "THY1",
    "THYN1",
    "TIA1",
    "TIAL1",
    "TIAM1",
    "TIAM2",
    "TICAM1",
    "TIE1",
    "TIGD6",
    "TIMELESS",
    "TIMM10",
    "TIMM10B",
    "TIMM13",
    "TIMM17A",
    "TIMM17B",
    "TIMM22",
    "TIMM44",
    "TIMM50",
    "TIMM8A",
    "TIMM8B",
    "TIMM9",
    "TIMP1",
    "TIMP2",
    "TIMP3",
    "TIMP4",
    "TINAGL1",
    "TINF2",
    "TIPARP",
    "TIPIN",
    "TIPRL",
    "TJAP1",
    "TJP1",
    "TJP2",
    "TK1",
    "TK2",
    "TKT",
    "TKTL1",
    "TLDC1",
    "TLE1",
    "TLE2",
    "TLE3",
    "TLE4",
    "TLE6",
    "TLK1",
    "TLK2",
    "TLL1",
    "TLL2",
    "TLN1",
    "TLN2",
    "TLR1",
    "TLR2",
    "TLR3",
    "TLR4",
    "TLR5",
    "TLR6",
    "TLR7",
    "TLR8",
    "TLX1",
    "TLX2",
    "TLX3",
    "TM2D1",
    "TM2D3",
    "TM4SF1",
    "TM4SF20",
    "TM4SF4",
    "TM4SF5",
    "TM6SF1",
    "TM6SF2",
    "TM7SF2",
    "TM7SF3",
    "TM9SF1",
    "TM9SF2",
    "TM9SF3",
    "TM9SF4",
    "TMA16",
    "TMA7",
    "TMBIM4",
    "TMBIM6",
    "TMC5",
    "TMC6",
    "TMC7",
    "TMCC1",
    "TMCC2",
    "TMCO1",
    "TMCO3",
    "TMCO6",
    "TMED1",
    "TMED10",
    "TMED2",
    "TMED3",
    "TMED5",
    "TMED9",
    "TMEM100",
    "TMEM104",
    "TMEM106B",
    "TMEM106C",
    "TMEM109",
    "TMEM11",
    "TMEM110",
    "TMEM115",
    "TMEM120B",
    "TMEM121",
    "TMEM123",
    "TMEM126B",
    "TMEM127",
    "TMEM131",
    "TMEM132A",
    "TMEM134",
    "TMEM135",
    "TMEM140",
    "TMEM143",
    "TMEM144",
    "TMEM147",
    "TMEM14A",
    "TMEM14B",
    "TMEM151B",
    "TMEM156",
    "TMEM158",
    "TMEM159",
    "TMEM160",
    "TMEM161A",
    "TMEM165",
    "TMEM168",
    "TMEM176A",
    "TMEM176B",
    "TMEM177",
    "TMEM184B",
    "TMEM184C",
    "TMEM185B",
    "TMEM186",
    "TMEM187",
    "TMEM19",
    "TMEM2",
    "TMEM204",
    "TMEM206",
    "TMEM208",
    "TMEM209",
    "TMEM214",
    "TMEM222",
    "TMEM223",
    "TMEM230",
    "TMEM231",
    "TMEM242",
    "TMEM243",
    "TMEM246",
    "TMEM248",
    "TMEM251",
    "TMEM254",
    "TMEM255A",
    "TMEM257",
    "TMEM258",
    "TMEM259",
    "TMEM260",
    "TMEM30A",
    "TMEM30B",
    "TMEM33",
    "TMEM38B",
    "TMEM39A",
    "TMEM39B",
    "TMEM40",
    "TMEM41B",
    "TMEM43",
    "TMEM45A",
    "TMEM47",
    "TMEM5",
    "TMEM50A",
    "TMEM50B",
    "TMEM51",
    "TMEM53",
    "TMEM57",
    "TMEM59",
    "TMEM59L",
    "TMEM62",
    "TMEM63A",
    "TMEM70",
    "TMEM74B",
    "TMEM80",
    "TMEM87A",
    "TMEM8A",
    "TMEM8B",
    "TMEM97",
    "TMEM9B",
    "TMF1",
    "TMLHE",
    "TMOD1",
    "TMOD2",
    "TMOD3",
    "TMPO",
    "TMPRSS11D",
    "TMPRSS11E",
    "TMPRSS15",
    "TMPRSS2",
    "TMPRSS3",
    "TMPRSS4",
    "TMPRSS5",
    "TMPRSS6",
    "TMSB10",
    "TMSB4X",
    "TMSB4Y",
    "TMUB2",
    "TMX1",
    "TMX2",
    "TMX4",
    "TNC",
    "TNF",
    "TNFAIP1",
    "TNFAIP2",
    "TNFAIP3",
    "TNFAIP6",
    "TNFAIP8",
    "TNFRSF10B",
    "TNFRSF10C",
    "TNFRSF10D",
    "TNFRSF11A",
    "TNFRSF11B",
    "TNFRSF12A",
    "TNFRSF13B",
    "TNFRSF14",
    "TNFRSF17",
    "TNFRSF1A",
    "TNFRSF1B",
    "TNFRSF21",
    "TNFRSF25",
    "TNFRSF4",
    "TNFRSF8",
    "TNFRSF9",
    "TNFSF10",
    "TNFSF11",
    "TNFSF13",
    "TNFSF14",
    "TNFSF15",
    "TNFSF18",
    "TNFSF4",
    "TNFSF8",
    "TNFSF9",
    "TNIK",
    "TNIP1",
    "TNIP2",
    "TNIP3",
    "TNK1",
    "TNK2",
    "TNKS",
    "TNKS2",
    "TNMD",
    "TNN",
    "TNNC1",
    "TNNC2",
    "TNNI1",
    "TNNI2",
    "TNNI3",
    "TNNT1",
    "TNNT2",
    "TNNT3",
    "TNP1",
    "TNP2",
    "TNPO1",
    "TNPO2",
    "TNPO3",
    "TNR",
    "TNRC6B",
    "TNS1",
    "TNS3",
    "TNS4",
    "TNXB",
    "TOB1",
    "TOB2",
    "TOE1",
    "TOLLIP",
    "TOM1",
    "TOM1L1",
    "TOM1L2",
    "TOMM20",
    "TOMM22",
    "TOMM34",
    "TOMM40",
    "TONSL",
    "TOP1",
    "TOP2A",
    "TOP2B",
    "TOP3A",
    "TOP3B",
    "TOPBP1",
    "TOPORS",
    "TOR1A",
    "TOR1AIP1",
    "TOR1AIP2",
    "TOR1B",
    "TOR3A",
    "TOR4A",
    "TOX",
    "TOX3",
    "TOX4",
    "TP53",
    "TP53AIP1",
    "TP53BP1",
    "TP53BP2",
    "TP53I11",
    "TP53I3",
    "TP53TG1",
    "TP53TG5",
    "TP63",
    "TP73",
    "TPBG",
    "TPCN1",
    "TPD52",
    "TPD52L1",
    "TPD52L2",
    "TPGS2",
    "TPH1",
    "TPI1",
    "TPK1",
    "TPM1",
    "TPM2",
    "TPM3",
    "TPM4",
    "TPMT",
    "TPO",
    "TPP1",
    "TPP2",
    "TPPP",
    "TPPP3",
    "TPR",
    "TPRKB",
    "TPSAB1",
    "TPSB2",
    "TPSD1",
    "TPSG1",
    "TPST1",
    "TPST2",
    "TPTE",
    "TPX2",
    "TRA2A",
    "TRA2B",
    "TRABD",
    "TRADD",
    "TRAF1",
    "TRAF2",
    "TRAF3",
    "TRAF3IP1",
    "TRAF3IP2",
    "TRAF3IP3",
    "TRAF4",
    "TRAF5",
    "TRAF6",
    "TRAFD1",
    "TRAIP",
    "TRAK1",
    "TRAK2",
    "TRAM1",
    "TRAM2",
    "TRANK1",
    "TRAP1",
    "TRAPPC10",
    "TRAPPC11",
    "TRAPPC12",
    "TRAPPC13",
    "TRAPPC2",
    "TRAPPC2L",
    "TRAPPC3",
    "TRAPPC6A",
    "TRAPPC8",
    "TRAPPC9",
    "TRAT1",
    "TRDN",
    "TREH",
    "TREM1",
    "TREM2",
    "TREML2",
    "TRH",
    "TRHDE",
    "TRHR",
    "TRIAP1",
    "TRIB1",
    "TRIB2",
    "TRIB3",
    "TRIL",
    "TRIM10",
    "TRIM13",
    "TRIM14",
    "TRIM15",
    "TRIM16",
    "TRIM17",
    "TRIM2",
    "TRIM21",
    "TRIM22",
    "TRIM23",
    "TRIM24",
    "TRIM25",
    "TRIM26",
    "TRIM27",
    "TRIM28",
    "TRIM29",
    "TRIM3",
    "TRIM31",
    "TRIM32",
    "TRIM33",
    "TRIM36",
    "TRIM37",
    "TRIM38",
    "TRIM44",
    "TRIM45",
    "TRIM46",
    "TRIM5",
    "TRIM52",
    "TRIM58",
    "TRIM62",
    "TRIM66",
    "TRIM68",
    "TRIM8",
    "TRIM9",
    "TRIO",
    "TRIOBP",
    "TRIP10",
    "TRIP11",
    "TRIP12",
    "TRIP13",
    "TRIP4",
    "TRIP6",
    "TRIT1",
    "TRMT1",
    "TRMT11",
    "TRMT112",
    "TRMT12",
    "TRMT13",
    "TRMT1L",
    "TRMT2A",
    "TRMT2B",
    "TRMT44",
    "TRMT5",
    "TRMT61A",
    "TRMT61B",
    "TRMU",
    "TRNAU1AP",
    "TRO",
    "TROAP",
    "TROVE2",
    "TRPA1",
    "TRPC1",
    "TRPC2",
    "TRPC3",
    "TRPC4",
    "TRPC4AP",
    "TRPC5",
    "TRPC6",
    "TRPC7",
    "TRPM1",
    "TRPM3",
    "TRPM4",
    "TRPM6",
    "TRPM8",
    "TRPS1",
    "TRPV2",
    "TRPV4",
    "TRPV5",
    "TRPV6",
    "TRRAP",
    "TSC1",
    "TSC2",
    "TSC22D1",
    "TSC22D2",
    "TSC22D3",
    "TSC22D4",
    "TSEN2",
    "TSEN34",
    "TSFM",
    "TSG101",
    "TSGA10",
    "TSHB",
    "TSHR",
    "TSHZ2",
    "TSKS",
    "TSKU",
    "TSN",
    "TSNAX",
    "TSNAXIP1",
    "TSPAN1",
    "TSPAN12",
    "TSPAN13",
    "TSPAN14",
    "TSPAN15",
    "TSPAN2",
    "TSPAN3",
    "TSPAN31",
    "TSPAN32",
    "TSPAN4",
    "TSPAN5",
    "TSPAN6",
    "TSPAN7",
    "TSPAN8",
    "TSPAN9",
    "TSPO",
    "TSPO2",
    "TSPY1",
    "TSPYL1",
    "TSPYL2",
    "TSPYL4",
    "TSPYL5",
    "TSR1",
    "TSR2",
    "TSR3",
    "TSSC1",
    "TSSC4",
    "TSSK1B",
    "TSSK2",
    "TST",
    "TSTA3",
    "TTBK2",
    "TTC1",
    "TTC12",
    "TTC13",
    "TTC17",
    "TTC19",
    "TTC22",
    "TTC26",
    "TTC27",
    "TTC28",
    "TTC30A",
    "TTC31",
    "TTC33",
    "TTC37",
    "TTC38",
    "TTC39A",
    "TTC4",
    "TTC9",
    "TTF1",
    "TTF2",
    "TTI1",
    "TTI2",
    "TTK",
    "TTLL1",
    "TTLL12",
    "TTLL4",
    "TTLL5",
    "TTLL7",
    "TTN",
    "TTPA",
    "TTPAL",
    "TTR",
    "TTTY14",
    "TTTY15",
    "TTYH1",
    "TUB",
    "TUBA1A",
    "TUBA1B",
    "TUBA1C",
    "TUBA4A",
    "TUBA4B",
    "TUBA8",
    "TUBAL3",
    "TUBB",
    "TUBB1",
    "TUBB2A",
    "TUBB2B",
    "TUBB3",
    "TUBB4A",
    "TUBB4B",
    "TUBB6",
    "TUBD1",
    "TUBG1",
    "TUBG2",
    "TUBGCP2",
    "TUBGCP3",
    "TUBGCP4",
    "TUBGCP5",
    "TUFM",
    "TUFT1",
    "TUG1",
    "TULP1",
    "TULP2",
    "TULP3",
    "TULP4",
    "TUSC2",
    "TUSC3",
    "TUT1",
    "TVP23B",
    "TWF1",
    "TWF2",
    "TWIST1",
    "TWISTNB",
    "TWSG1",
    "TXK",
    "TXLNA",
    "TXLNG",
    "TXN",
    "TXN2",
    "TXNDC15",
    "TXNDC9",
    "TXNIP",
    "TXNL1",
    "TXNL4A",
    "TXNL4B",
    "TXNRD1",
    "TXNRD2",
    "TYK2",
    "TYMP",
    "TYMS",
    "TYR",
    "TYRO3",
    "TYROBP",
    "TYRP1",
    "TYW1",
    "U2AF1",
    "U2AF2",
    "U2SURP",
    "UAP1",
    "UAP1L1",
    "UBA1",
    "UBA2",
    "UBA3",
    "UBA5",
    "UBA52",
    "UBA6",
    "UBAC1",
    "UBAP1",
    "UBAP2",
    "UBAP2L",
    "UBASH3A",
    "UBB",
    "UBC",
    "UBE2A",
    "UBE2B",
    "UBE2C",
    "UBE2D1",
    "UBE2D2",
    "UBE2D3",
    "UBE2D4",
    "UBE2E1",
    "UBE2E3",
    "UBE2G1",
    "UBE2G2",
    "UBE2H",
    "UBE2I",
    "UBE2J1",
    "UBE2K",
    "UBE2L6",
    "UBE2M",
    "UBE2N",
    "UBE2O",
    "UBE2Q1",
    "UBE2S",
    "UBE2V2",
    "UBE2W",
    "UBE2Z",
    "UBE3A",
    "UBE3B",
    "UBE3C",
    "UBE4A",
    "UBE4B",
    "UBFD1",
    "UBIAD1",
    "UBL3",
    "UBL4A",
    "UBL5",
    "UBN1",
    "UBOX5",
    "UBP1",
    "UBQLN2",
    "UBQLN3",
    "UBQLN4",
    "UBR2",
    "UBR4",
    "UBR5",
    "UBTD1",
    "UBTF",
    "UBXN1",
    "UBXN2B",
    "UBXN4",
    "UBXN7",
    "UBXN8",
    "UCHL1",
    "UCHL3",
    "UCHL5",
    "UCKL1",
    "UCN",
    "UCP1",
    "UCP2",
    "UCP3",
    "UEVLD",
    "UFC1",
    "UFD1L",
    "UFL1",
    "UFM1",
    "UFSP2",
    "UGCG",
    "UGDH",
    "UGGT1",
    "UGGT2",
    "UGP2",
    "UGT2A3",
    "UGT2B15",
    "UGT2B17",
    "UGT2B28",
    "UGT2B4",
    "UGT8",
    "UHRF1BP1L",
    "UIMC1",
    "ULBP1",
    "ULBP2",
    "ULK1",
    "ULK2",
    "ULK4",
    "UMOD",
    "UMPS",
    "UNC119",
    "UNC119B",
    "UNC13A",
    "UNC13B",
    "UNC45A",
    "UNC50",
    "UNC5B",
    "UNC5C",
    "UNC93A",
    "UNC93B1",
    "UNG",
    "UNKL",
    "UPB1",
    "UPF1",
    "UPF2",
    "UPF3A",
    "UPF3B",
    "UPK1A",
    "UPK1B",
    "UPK2",
    "UPK3A",
    "UPK3B",
    "UPP1",
    "UQCC1",
    "UQCR10",
    "UQCR11",
    "UQCRB",
    "UQCRC1",
    "UQCRC2",
    "UQCRFS1",
    "UQCRQ",
    "URB1",
    "URB2",
    "URGCP",
    "URM1",
    "UROD",
    "UROS",
    "USB1",
    "USE1",
    "USF2",
    "USH1C",
    "USH2A",
    "USO1",
    "USP1",
    "USP10",
    "USP11",
    "USP12",
    "USP13",
    "USP14",
    "USP16",
    "USP18",
    "USP19",
    "USP2",
    "USP20",
    "USP21",
    "USP22",
    "USP24",
    "USP25",
    "USP27X",
    "USP29",
    "USP3",
    "USP32",
    "USP32P2",
    "USP33",
    "USP34",
    "USP39",
    "USP4",
    "USP46",
    "USP47",
    "USP48",
    "USP49",
    "USP5",
    "USP53",
    "USP6NL",
    "USP7",
    "USP8",
    "USP9X",
    "USP9Y",
    "USPL1",
    "UST",
    "UTF1",
    "UTP14A",
    "UTP18",
    "UTP20",
    "UTP3",
    "UTP6",
    "UTRN",
    "UTS2",
    "UTY",
    "UVRAG",
    "UXS1",
    "UXT",
    "VAC14",
    "VAMP1",
    "VAMP2",
    "VAMP3",
    "VAMP4",
    "VAMP5",
    "VAMP7",
    "VAMP8",
    "VANGL1",
    "VAPA",
    "VAPB",
    "VARS",
    "VASH1",
    "VASH2",
    "VASP",
    "VAT1",
    "VAV1",
    "VAV2",
    "VAV3",
    "VAX2",
    "VBP1",
    "VCAM1",
    "VCAN",
    "VCL",
    "VCP",
    "VCPIP1",
    "VCPKMT",
    "VCX2",
    "VDAC1",
    "VDAC2",
    "VDAC3",
    "VDR",
    "VEGFA",
    "VEGFB",
    "VEGFC",
    "VENTX",
    "VENTXP1",
    "VEZF1",
    "VEZT",
    "VGF",
    "VGLL1",
    "VGLL3",
    "VGLL4",
    "VHL",
    "VIL1",
    "VILL",
    "VIM",
    "VIP",
    "VIPAS39",
    "VIPR1",
    "VIPR2",
    "VKORC1",
    "VLDLR",
    "VN1R1",
    "VNN1",
    "VNN2",
    "VNN3",
    "VOPP1",
    "VPREB1",
    "VPREB3",
    "VPS11",
    "VPS13A",
    "VPS13B",
    "VPS13C",
    "VPS13D",
    "VPS16",
    "VPS26A",
    "VPS28",
    "VPS33A",
    "VPS33B",
    "VPS35",
    "VPS37B",
    "VPS37C",
    "VPS39",
    "VPS41",
    "VPS45",
    "VPS4A",
    "VPS4B",
    "VPS51",
    "VPS52",
    "VPS53",
    "VPS54",
    "VPS72",
    "VPS8",
    "VPS9D1",
    "VRK1",
    "VRK2",
    "VRK3",
    "VRTN",
    "VSIG4",
    "VSNL1",
    "VSTM4",
    "VSX1",
    "VTCN1",
    "VTI1B",
    "VWA1",
    "VWA5A",
    "VWA7",
    "VWA8",
    "VWF",
    "WAC",
    "WARS",
    "WARS2",
    "WAS",
    "WASF1",
    "WASF2",
    "WASF3",
    "WASL",
    "WBP11",
    "WBP1L",
    "WBP2",
    "WBP4",
    "WBSCR22",
    "WDFY3",
    "WDHD1",
    "WDR1",
    "WDR11",
    "WDR12",
    "WDR13",
    "WDR18",
    "WDR19",
    "WDR25",
    "WDR26",
    "WDR3",
    "WDR37",
    "WDR4",
    "WDR41",
    "WDR44",
    "WDR45",
    "WDR45B",
    "WDR46",
    "WDR47",
    "WDR48",
    "WDR55",
    "WDR59",
    "WDR5B",
    "WDR6",
    "WDR60",
    "WDR61",
    "WDR62",
    "WDR7",
    "WDR70",
    "WDR73",
    "WDR74",
    "WDR76",
    "WDR77",
    "WDR78",
    "WDR82",
    "WDR83OS",
    "WDR91",
    "WDTC1",
    "WDYHV1",
    "WEE1",
    "WFDC1",
    "WFDC2",
    "WFDC8",
    "WFS1",
    "WHSC1",
    "WHSC1L1",
    "WIF1",
    "WIPF1",
    "WIPF2",
    "WIPI1",
    "WIPI2",
    "WISP1",
    "WISP2",
    "WISP3",
    "WIZ",
    "WLS",
    "WNK1",
    "WNT1",
    "WNT10B",
    "WNT11",
    "WNT16",
    "WNT2",
    "WNT2B",
    "WNT4",
    "WNT5A",
    "WNT5B",
    "WNT6",
    "WNT7A",
    "WNT7B",
    "WNT8B",
    "WRAP53",
    "WRAP73",
    "WRB",
    "WRN",
    "WRNIP1",
    "WSB1",
    "WSB2",
    "WSCD2",
    "WT1",
    "WT1-AS",
    "WTAP",
    "WWC1",
    "WWC3",
    "WWOX",
    "WWP1",
    "WWP2",
    "WWTR1",
    "XAB2",
    "XAF1",
    "XBP1",
    "XCL1",
    "XCR1",
    "XDH",
    "XIAP",
    "XIST",
    "XK",
    "XKR8",
    "XPA",
    "XPC",
    "XPNPEP1",
    "XPNPEP2",
    "XPNPEP3",
    "XPO1",
    "XPO4",
    "XPO6",
    "XPO7",
    "XPOT",
    "XRCC1",
    "XRCC2",
    "XRCC3",
    "XRCC4",
    "XRCC5",
    "XRCC6",
    "XYLB",
    "XYLT1",
    "XYLT2",
    "YAF2",
    "YAP1",
    "YARS",
    "YARS2",
    "YBX1",
    "YBX2",
    "YBX3",
    "YEATS2",
    "YEATS4",
    "YES1",
    "YIF1A",
    "YIF1B",
    "YIPF1",
    "YIPF2",
    "YIPF3",
    "YIPF4",
    "YIPF5",
    "YIPF6",
    "YKT6",
    "YLPM1",
    "YME1L1",
    "YOD1",
    "YPEL1",
    "YPEL5",
    "YRDC",
    "YTHDC1",
    "YTHDC2",
    "YTHDF1",
    "YTHDF2",
    "YTHDF3",
    "YWHAB",
    "YWHAE",
    "YWHAH",
    "YWHAQ",
    "YWHAZ",
    "YY1",
    "YY1AP1",
    "ZAK",
    "ZAP70",
    "ZBBX",
    "ZBED1",
    "ZBED2",
    "ZBED4",
    "ZBED5",
    "ZBED8",
    "ZBP1",
    "ZBTB1",
    "ZBTB10",
    "ZBTB11",
    "ZBTB14",
    "ZBTB16",
    "ZBTB17",
    "ZBTB18",
    "ZBTB20",
    "ZBTB22",
    "ZBTB24",
    "ZBTB25",
    "ZBTB3",
    "ZBTB32",
    "ZBTB33",
    "ZBTB38",
    "ZBTB39",
    "ZBTB40",
    "ZBTB43",
    "ZBTB44",
    "ZBTB48",
    "ZBTB5",
    "ZBTB6",
    "ZBTB7A",
    "ZBTB7B",
    "ZBTB7C",
    "ZC2HC1A",
    "ZC2HC1C",
    "ZC3H13",
    "ZC3H14",
    "ZC3H15",
    "ZC3H3",
    "ZC3H4",
    "ZC3H7A",
    "ZC3H7B",
    "ZC3HAV1",
    "ZC4H2",
    "ZCCHC10",
    "ZCCHC11",
    "ZCCHC14",
    "ZCCHC2",
    "ZCCHC24",
    "ZCCHC4",
    "ZCCHC6",
    "ZCCHC8",
    "ZCWPW1",
    "ZDHHC13",
    "ZDHHC14",
    "ZDHHC17",
    "ZDHHC18",
    "ZDHHC24",
    "ZDHHC3",
    "ZDHHC4",
    "ZDHHC6",
    "ZDHHC7",
    "ZDHHC8P1",
    "ZEB1",
    "ZEB2",
    "ZER1",
    "ZFAND1",
    "ZFAND3",
    "ZFAND5",
    "ZFAND6",
    "ZFC3H1",
    "ZFHX2",
    "ZFHX3",
    "ZFHX4",
    "ZFP2",
    "ZFP30",
    "ZFP36",
    "ZFP36L1",
    "ZFP36L2",
    "ZFP37",
    "ZFP64",
    "ZFP69B",
    "ZFPL1",
    "ZFPM2",
    "ZFR",
    "ZFR2",
    "ZFX",
    "ZFY",
    "ZFYVE16",
    "ZFYVE21",
    "ZFYVE26",
    "ZFYVE9",
    "ZG16",
    "ZGPAT",
    "ZHX2",
    "ZHX3",
    "ZIC1",
    "ZIC3",
    "ZIC4",
    "ZKSCAN1",
    "ZKSCAN3",
    "ZKSCAN4",
    "ZKSCAN5",
    "ZKSCAN7",
    "ZKSCAN8",
    "ZMAT3",
    "ZMAT4",
    "ZMAT5",
    "ZMIZ1",
    "ZMIZ2",
    "ZMPSTE24",
    "ZMYM1",
    "ZMYM2",
    "ZMYM3",
    "ZMYM4",
    "ZMYM5",
    "ZMYM6",
    "ZMYND10",
    "ZMYND11",
    "ZMYND8",
    "ZNF10",
    "ZNF106",
    "ZNF107",
    "ZNF112",
    "ZNF117",
    "ZNF12",
    "ZNF124",
    "ZNF132",
    "ZNF133",
    "ZNF134",
    "ZNF135",
    "ZNF136",
    "ZNF14",
    "ZNF140",
    "ZNF141",
    "ZNF143",
    "ZNF146",
    "ZNF148",
    "ZNF155",
    "ZNF157",
    "ZNF16",
    "ZNF160",
    "ZNF165",
    "ZNF174",
    "ZNF175",
    "ZNF180",
    "ZNF184",
    "ZNF185",
    "ZNF189",
    "ZNF195",
    "ZNF197",
    "ZNF200",
    "ZNF202",
    "ZNF204P",
    "ZNF205",
    "ZNF205-AS1",
    "ZNF207",
    "ZNF211",
    "ZNF212",
    "ZNF214",
    "ZNF215",
    "ZNF217",
    "ZNF219",
    "ZNF22",
    "ZNF221",
    "ZNF222",
    "ZNF223",
    "ZNF224",
    "ZNF225",
    "ZNF226",
    "ZNF227",
    "ZNF23",
    "ZNF230",
    "ZNF232",
    "ZNF234",
    "ZNF235",
    "ZNF236",
    "ZNF239",
    "ZNF24",
    "ZNF248",
    "ZNF250",
    "ZNF253",
    "ZNF254",
    "ZNF257",
    "ZNF26",
    "ZNF264",
    "ZNF266",
    "ZNF267",
    "ZNF268",
    "ZNF273",
    "ZNF274",
    "ZNF276",
    "ZNF277",
    "ZNF280A",
    "ZNF280B",
    "ZNF281",
    "ZNF282",
    "ZNF286A",
    "ZNF287",
    "ZNF292",
    "ZNF3",
    "ZNF302",
    "ZNF304",
    "ZNF318",
    "ZNF32",
    "ZNF322",
    "ZNF324",
    "ZNF324B",
    "ZNF329",
    "ZNF330",
    "ZNF331",
    "ZNF335",
    "ZNF337",
    "ZNF33B",
    "ZNF34",
    "ZNF343",
    "ZNF345",
    "ZNF35",
    "ZNF350",
    "ZNF354A",
    "ZNF358",
    "ZNF362",
    "ZNF365",
    "ZNF37BP",
    "ZNF384",
    "ZNF385D",
    "ZNF391",
    "ZNF394",
    "ZNF395",
    "ZNF407",
    "ZNF408",
    "ZNF41",
    "ZNF415",
    "ZNF419",
    "ZNF423",
    "ZNF426",
    "ZNF428",
    "ZNF43",
    "ZNF430",
    "ZNF432",
    "ZNF440",
    "ZNF442",
    "ZNF443",
    "ZNF444",
    "ZNF446",
    "ZNF45",
    "ZNF451",
    "ZNF460",
    "ZNF467",
    "ZNF471",
    "ZNF473",
    "ZNF480",
    "ZNF484",
    "ZNF492",
    "ZNF493",
    "ZNF500",
    "ZNF506",
    "ZNF507",
    "ZNF510",
    "ZNF512B",
    "ZNF516",
    "ZNF518A",
    "ZNF528",
    "ZNF529",
    "ZNF532",
    "ZNF536",
    "ZNF544",
    "ZNF549",
    "ZNF551",
    "ZNF552",
    "ZNF556",
    "ZNF557",
    "ZNF562",
    "ZNF571",
    "ZNF573",
    "ZNF574",
    "ZNF576",
    "ZNF580",
    "ZNF586",
    "ZNF587",
    "ZNF589",
    "ZNF592",
    "ZNF593",
    "ZNF606",
    "ZNF609",
    "ZNF611",
    "ZNF613",
    "ZNF614",
    "ZNF623",
    "ZNF629",
    "ZNF638",
    "ZNF639",
    "ZNF646",
    "ZNF652",
    "ZNF654",
    "ZNF665",
    "ZNF667",
    "ZNF668",
    "ZNF669",
    "ZNF671",
    "ZNF672",
    "ZNF674",
    "ZNF675",
    "ZNF682",
    "ZNF688",
    "ZNF692",
    "ZNF696",
    "ZNF7",
    "ZNF701",
    "ZNF702P",
    "ZNF706",
    "ZNF710",
    "ZNF711",
    "ZNF721",
    "ZNF74",
    "ZNF747",
    "ZNF749",
    "ZNF750",
    "ZNF75D",
    "ZNF76",
    "ZNF764",
    "ZNF770",
    "ZNF771",
    "ZNF780B",
    "ZNF787",
    "ZNF79",
    "ZNF8",
    "ZNF80",
    "ZNF804A",
    "ZNF81",
    "ZNF813",
    "ZNF821",
    "ZNF83",
    "ZNF835",
    "ZNF839",
    "ZNF84",
    "ZNF85",
    "ZNF862",
    "ZNF91",
    "ZNF93",
    "ZNHIT1",
    "ZNHIT2",
    "ZNHIT3",
    "ZNHIT6",
    "ZNRF4",
    "ZP2",
    "ZPBP",
    "ZPR1",
    "ZRSR2",
    "ZSCAN16",
    "ZSCAN18",
    "ZSCAN2",
    "ZSCAN31",
    "ZSCAN32",
    "ZSCAN5A",
    "ZSCAN9",
    "ZSWIM1",
    "ZSWIM8",
    "ZW10",
    "ZWILCH",
    "ZWINT",
    "ZXDB",
    "ZXDC",
    "ZYX",
    "ZZEF1",
    "ZZZ3"
  ],
  "source_log": [
    "A1BG",
    "A1BG-AS1",
    "A1CF",
    "A2M",
    "A2ML1",
    "A3GALT2",
    "A4GALT",
    "A4GNT",
    "AAAS",
    "AACS",
    "AADAC",
    "AADACL2",
    "AADACL3",
    "AADACL4",
    "AADACP1",
    "AADAT",
    "AAED1",
    "AAGAB",
    "AAK1",
    "AAMDC",
    "AAMP",
    "AANAT",
    "AAR2",
    "AARD",
    "AARS",
    "AARS2",
    "AASDH",
    "AASDHPPT",
    "AASS",
    "AATBC",
    "AATF",
    "AATK",
    "ABAT",
    "ABCA1",
    "ABCA10",
    "ABCA11P",
    "ABCA12",
    "ABCA13",
    "ABCA17P",
    "ABCA2",
    "ABCA3",
    "ABCA4",
    "ABCA5",
    "ABCA6",
    "ABCA7",
    "ABCA8",
    "ABCA9",
    "ABCB1",
    "ABCB10",
    "ABCB11",
    "ABCB4",
    "ABCB5",
    "ABCB6",
    "ABCB7",
    "ABCB8",
    "ABCB9",
    "ABCC10",
    "ABCC11",
    "ABCC12",
    "ABCC13",
    "ABCC2",
    "ABCC3",
    "ABCC4",
    "ABCC5",
    "ABCC6",
    "ABCC6P1",
    "ABCC6P2",
    "ABCC8",
    "ABCC9",
    "ABCD1",
    "ABCD2",
    "ABCD3",
    "ABCD4",
    "ABCE1",
    "ABCF1",
    "ABCF2",
    "ABCF3",
    "ABCG1",
    "ABCG2",
    "ABCG4",
    "ABCG5",
    "ABCG8",
    "ABHD1",
    "ABHD10",
    "ABHD11",
    "ABHD11-AS1",
    "ABHD12",
    "ABHD12B",
    "ABHD13",
    "ABHD14A",
    "ABHD14B",
    "ABHD15",
    "ABHD16A",
    "ABHD16B",
    "ABHD17A",
    "ABHD17B",
    "ABHD17C",
    "ABHD2",
    "ABHD3",
    "ABHD4",
    "ABHD5",
    "ABHD6",
    "ABHD8",
    "ABI1",
    "ABI2",
    "ABI3",
    "ABI3BP",
    "ABL1",
    "ABL2",
    "ABLIM1",
    "ABLIM2",
    "ABLIM3",
    "ABO",
    "ABR",
    "ABRA",
    "ABRACL",
    "ABT1",
    "ABTB1",
    "ABTB2",
    "ACAA1",
    "ACAA2",
    "ACACA",
    "ACACB",
    "ACAD10",
    "ACAD11",
    "ACAD8",
    "ACAD9",
    "ACADL",
    "ACADM",
    "ACADS",
    "ACADSB",
    "ACADVL",
    "ACAN",
    "ACAP1",
    "ACAP2",
    "ACAP3",
    "ACAT1",
    "ACAT2",
    "ACBD3",
    "ACBD4",
    "ACBD5",
    "ACBD6",
    "ACBD7",
    "ACCS",
    "ACCSL",
    "ACD",
    "ACE",
    "ACE2",
    "ACER1",
    "ACER2",
    "ACER3",
    "ACHE",
    "ACIN1",
    "ACKR1",
    "ACKR2",
    "ACKR3",
    "ACKR4",
    "ACLY",
    "ACMSD",
    "ACO1",
    "ACO2",
    "ACOD1",
    "ACOT1",
    "ACOT11",
    "ACOT12",
    "ACOT13",
    "ACOT2",
    "ACOT4",
    "ACOT6",
    "ACOT7",
    "ACOT8",
    "ACOT9",
    "ACOX1",
    "ACOX2",
    "ACOX3",
    "ACP1",
    "ACP2",
    "ACP5",
    "ACP6",
    "ACP7",
    "ACPP",
    "ACPT",
    "ACR",
    "ACRBP",
    "ACRC",
    "ACSBG1",
    "ACSBG2",
    "ACSF2",
    "ACSF3",
    "ACSL1",
    "ACSL3",
    "ACSL4",
    "ACSL5",
    "ACSL6",
    "ACSM1",
    "ACSM2B",
    "ACSM3",
    "ACSM4",
    "ACSM5",
    "ACSM6",
    "ACSS1",
    "ACSS2",
    "ACSS3",
    "ACTA1",
    "ACTA2",
    "ACTB",
    "ACTBL2",
    "ACTC1",
    "ACTG1",
    "ACTG1P4",
    "ACTG2",
    "ACTL10",
    "ACTL6A",
    "ACTL6B",
    "ACTL7A",
    "ACTL7B",
    "ACTL8",
    "ACTL9",
    "ACTN1",
    "ACTN2",
    "ACTN3",
    "ACTN4",
    "ACTR10",
    "ACTR1A",
    "ACTR1B",
    "ACTR2",
    "ACTR3",
    "ACTR3B",
    "ACTR5",
    "ACTR6",
    "ACTR8",
    "ACTRT1",
    "ACTRT2",
    "ACTRT3",
    "ACVR1",
    "ACVR1B",
    "ACVR1C",
    "ACVR2A",
    "ACVR2B",
    "ACVR2B-AS1",
    "ACVRL1",
    "ACY1",
    "ACY3",
    "ACYP1",
    "ACYP2",
    "ADA",
    "ADAD1",
    "ADAD2",
    "ADAL",
    "ADAM10",
    "ADAM11",
    "ADAM12",
    "ADAM15",
    "ADAM17",
    "ADAM18",
    "ADAM19",
    "ADAM2",
    "ADAM20",
    "ADAM20P1",
    "ADAM21",
    "ADAM21P1",
    "ADAM22",
    "ADAM23",
    "ADAM28",
    "ADAM29",
    "ADAM30",
    "ADAM32",
    "ADAM33",
    "ADAM3A",
    "ADAM5",
    "ADAM6",
    "ADAM7",
    "ADAM8",
    "ADAM9",
    "ADAMDEC1",
    "ADAMTS1",
    "ADAMTS10",
    "ADAMTS12",
    "ADAMTS13",
    "ADAMTS14",
    "ADAMTS15",
    "ADAMTS16",
    "ADAMTS17",
    "ADAMTS18",
    "ADAMTS19",
    "ADAMTS2",
    "ADAMTS20",
    "ADAMTS3",
    "ADAMTS4",
    "ADAMTS5",
    "ADAMTS6",
    "ADAMTS7",
    "ADAMTS8",
    "ADAMTS9",
    "ADAMTSL1",
    "ADAMTSL2",
    "ADAMTSL3",
    "ADAMTSL4",
    "ADAMTSL5",
    "ADAP1",
    "ADAP2",
    "ADAR",
    "ADARB1",
    "ADARB2",
    "ADAT1",
    "ADAT2",
    "ADAT3",
    "ADCK1",
    "ADCK2",
    "ADCK5",
    "ADCY1",
    "ADCY10",
    "ADCY10P1",
    "ADCY2",
    "ADCY3",
    "ADCY4",
    "ADCY5",
    "ADCY7",
    "ADCY8",
    "ADCY9",
    "ADCYAP1",
    "ADCYAP1R1",
    "ADD1",
    "ADD2",
    "ADD3",
    "ADGB",
    "ADGRA1",
    "ADGRA2",
    "ADGRA3",
    "ADGRB1",
    "ADGRB3",
    "ADGRD1",
    "ADGRE1",
    "ADGRE3",
    "ADGRE4P",
    "ADGRE5",
    "ADGRF1",
    "ADGRF2",
    "ADGRF3",
    "ADGRF4",
    "ADGRF5",
    "ADGRG1",
    "ADGRG2",
    "ADGRG3",
    "ADGRG4",
    "ADGRG5",
    "ADGRG6",
    "ADGRG7",
    "ADGRL1",
    "ADGRL2",
    "ADGRL3",
    "ADGRL4",
    "ADGRV1",
    "ADH1A",
    "ADH1B",
    "ADH1C",
    "ADH4",
    "ADH5",
    "ADH6",
    "ADH7",
    "ADHFE1",
    "ADI1",
    "ADIG",
    "ADIPOQ",
    "ADIPOR1",
    "ADIPOR2",
    "ADIRF",
    "ADK",
    "ADM",
    "ADM5",
    "ADNP",
    "ADNP2",
    "ADO",
    "ADORA1",
    "ADORA2A",
    "ADORA2B",
    "ADORA3",
    "ADPGK",
    "ADPRH",
    "ADPRHL1",
    "ADPRHL2",
    "ADPRM",
    "ADRA1A",
    "ADRA1B",
    "ADRA1D",
    "ADRA2A",
    "ADRA2B",
    "ADRB1",
    "ADRB2",
    "ADRB3",
    "ADRM1",
    "ADSL",
    "ADSS",
    "ADSSL1",
    "ADTRP",
    "AEBP1",
    "AEBP2",
    "AEN",
    "AES",
    "AFAP1",
    "AFAP1-AS1",
    "AFAP1L1",
    "AFAP1L2",
    "AFF1",
    "AFF2",
    "AFF3",
    "AFF4",
    "AFG3L1P",
    "AFG3L2",
    "AFM",
    "AFMID",
    "AFP",
    "AFTPH",
    "AGA",
    "AGAP1",
    "AGAP11",
    "AGAP2",
    "AGAP2-AS1",
    "AGAP3",
    "AGAP4",
    "AGAP6",
    "AGAP9",
    "AGBL1",
    "AGBL2",
    "AGBL3",
    "AGBL4",
    "AGBL5",
    "AGER",
    "AGFG1",
    "AGFG2",
    "AGGF1",
    "AGK",
    "AGL",
    "AGMAT",
    "AGMO",
    "AGO1",
    "AGO2",
    "AGO3",
    "AGO4",
    "AGPAT1",
    "AGPAT2",
    "AGPAT3",
    "AGPAT4",
    "AGPAT4-IT1",
    "AGPAT5",
    "AGPS",
    "AGR2",
    "AGR3",
    "AGRN",
    "AGRP",
    "AGT",
    "AGTPBP1",
    "AGTR1",
    "AGTR2",
    "AGTRAP",
    "AGXT",
    "AGXT2",
    "AHCTF1",
    "AHCY",
    "AHCYL1",
    "AHCYL2",
    "AHDC1",
    "AHI1",
    "AHNAK",
    "AHNAK2",
    "AHR",
    "AHRR",
    "AHSA1",
    "AHSA2",
    "AHSG",
    "AHSP",
    "AICDA",
    "AIDA",
    "AIF1",
    "AIF1L",
    "AIFM1",
    "AIFM2",
    "AIFM3",
    "AIG1",
    "AIM1",
    "AIM1L",
    "AIM2",
    "AIMP1",
    "AIMP2",
    "AIP",
    "AIPL1",
    "AIRE",
    "AJAP1",
    "AJUBA",
    "AK1",
    "AK2",
    "AK3",
    "AK4",
    "AK5",
    "AK6",
    "AK7",
    "AK8",
    "AK9",
    "AKAIN1",
    "AKAP1",
    "AKAP10",
    "AKAP11",
    "AKAP12",
    "AKAP13",
    "AKAP14",
    "AKAP17A",
    "AKAP2",
    "AKAP3",
    "AKAP4",
    "AKAP5",
    "AKAP6",
    "AKAP7",
    "AKAP8",
    "AKAP8L",
    "AKAP9",
    "AKIP1",
    "AKIRIN1",
    "AKIRIN2",
    "AKNA",
    "AKNAD1",
    "AKR1A1",
    "AKR1B1",
    "AKR1B10",
    "AKR1B15",
    "AKR1C1",
    "AKR1C2",
    "AKR1C3",
    "AKR1C4",
    "AKR1C6P",
    "AKR1D1",
    "AKR1E2",
    "AKR7A2",
    "AKR7A2P1",
    "AKR7A3",
    "AKT1",
    "AKT1S1",
    "AKT2",
    "AKT3",
    "AKTIP",
    "ALAD",
    "ALAS1",
    "ALAS2",
    "ALB",
    "ALCAM",
    "ALDH16A1",
    "ALDH18A1",
    "ALDH1A1",
    "ALDH1A2",
    "ALDH1A3",
    "ALDH1B1",
    "ALDH1L1",
    "ALDH1L2",
    "ALDH2",
    "ALDH3A1",
    "ALDH3A2",
    "ALDH3B1",
    "ALDH3B2",
    "ALDH4A1",
    "ALDH5A1",
    "ALDH6A1",
    "ALDH7A1",
    "ALDH8A1",
    "ALDH9A1",
    "ALDOA",
    "ALDOB",
    "ALDOC",
    "ALG1",
    "ALG10",
    "ALG10B",
    "ALG11",
    "ALG12",
    "ALG13",
    "ALG14",
    "ALG1L",
    "ALG2",
    "ALG3",
    "ALG5",
    "ALG6",
    "ALG8",
    "ALG9",
    "ALK",
    "ALKBH1",
    "ALKBH2",
    "ALKBH3",
    "ALKBH4",
    "ALKBH5",
    "ALKBH6",
    "ALKBH7",
    "ALKBH8",
    "ALLC",
    "ALMS1",
    "ALMS1P1",
    "ALOX12",
    "ALOX12B",
    "ALOX12P2",
    "ALOX15",
    "ALOX15B",
    "ALOX5",
    "ALOX5AP",
    "ALOXE3",
    "ALPI",
    "ALPK1",
    "ALPK2",
    "ALPK3",
    "ALPL",
    "ALPP",
    "ALPPL2",
    "ALS2",
    "ALS2CL",
    "ALS2CR11",
    "ALS2CR12",
    "ALX1",
    "ALX3",
    "ALX4",
    "ALYREF",
    "AMACR",
    "AMBN",
    "AMBP",
    "AMBRA1",
    "AMD1",
    "AMDHD1",
    "AMDHD2",
    "AMELX",
    "AMELY",
    "AMER1",
    "AMER2",
    "AMER3",
    "AMFR",
    "AMH",
    "AMHR2",
    "AMIGO1",
    "AMIGO2",
    "AMIGO3",
    "AMMECR1",
    "AMMECR1L",
    "AMN",
    "AMOT",
    "AMOTL1",
    "AMOTL2",
    "AMPD1",
    "AMPD2",
    "AMPD3",
    "AMPH",
    "AMT",
    "AMTN",
    "AMY1A",
    "AMY1B",
    "AMY1C",
    "AMY2A",
    "AMY2B",
    "AMZ1",
    "AMZ2",
    "ANAPC1",
    "ANAPC10",
    "ANAPC11",
    "ANAPC13",
    "ANAPC15",
    "ANAPC16",
    "ANAPC2",
    "ANAPC4",
    "ANAPC5",
    "ANAPC7",
    "ANG",
    "ANGEL1",
    "ANGEL2",
    "ANGPT1",
    "ANGPT2",
    "ANGPT4",
    "ANGPTL1",
    "ANGPTL2",
    "ANGPTL3",
    "ANGPTL4",
    "ANGPTL5",
    "ANGPTL6",
    "ANGPTL7",
    "ANGPTL8",
    "ANK1",
    "ANK2",
    "ANK3",
    "ANKAR",
    "ANKDD1A",
    "ANKEF1",
    "ANKFN1",
    "ANKFY1",
    "ANKH",
    "ANKHD1",
    "ANKHD1-EIF4EBP3",
    "ANKIB1",
    "ANKK1",
    "ANKLE1",
    "ANKLE2",
    "ANKMY1",
    "ANKMY2",
    "ANKRA2",
    "ANKRD1",
    "ANKRD10",
    "ANKRD11",
    "ANKRD12",
    "ANKRD13A",
    "ANKRD13B",
    "ANKRD13C",
    "ANKRD13D",
    "ANKRD16",
    "ANKRD17",
    "ANKRD18A",
    "ANKRD18DP",
    "ANKRD2",
    "ANKRD20A1",
    "ANKRD20A2",
    "ANKRD20A3",
    "ANKRD20A4",
    "ANKRD20A8P",
    "ANKRD22",
    "ANKRD23",
    "ANKRD24",
    "ANKRD26",
    "ANKRD27",
    "ANKRD28",
    "ANKRD29",
    "ANKRD30A",
    "ANKRD30BL",
    "ANKRD30BP2",
    "ANKRD31",
    "ANKRD33",
    "ANKRD33B",
    "ANKRD34A",
    "ANKRD34B",
    "ANKRD34C",
    "ANKRD34C-AS1",
    "ANKRD35",
    "ANKRD36B",
    "ANKRD36BP1",
    "ANKRD37",
    "ANKRD39",
    "ANKRD40",
    "ANKRD42",
    "ANKRD44",
    "ANKRD45",
    "ANKRD46",
    "ANKRD49",
    "ANKRD50",
    "ANKRD52",
    "ANKRD53",
    "ANKRD54",
    "ANKRD55",
    "ANKRD6",
    "ANKRD9",
    "ANKS1A",
    "ANKS1B",
    "ANKS3",
    "ANKS4B",
    "ANKS6",
    "ANKUB1",
    "ANKZF1",
    "ANLN",
    "ANO1",
    "ANO10",
    "ANO3",
    "ANO4",
    "ANO5",
    "ANO6",
    "ANO7",
    "ANO8",
    "ANO9",
    "ANOS1",
    "ANP32A",
    "ANP32AP1",
    "ANP32B",
    "ANP32C",
    "ANP32D",
    "ANP32E",
    "ANPEP",
    "ANTXR1",
    "ANTXR2",
    "ANXA1",
    "ANXA10",
    "ANXA11",
    "ANXA13",
    "ANXA2",
    "ANXA2P1",
    "ANXA2P2",
    "ANXA2P3",
    "ANXA2R",
    "ANXA3",
    "ANXA4",
    "ANXA5",
    "ANXA6",
    "ANXA7",
    "ANXA8",
    "ANXA8L1",
    "ANXA9",
    "AOAH",
    "AOC1",
    "AOC2",
    "AOC3",
    "AOC4P",
    "AOX1",
    "AP1AR",
    "AP1B1",
    "AP1G1",
    "AP1G2",
    "AP1M1",
    "AP1M2",
    "AP1S1",
    "AP1S2",
    "AP1S3",
    "AP2A1",
    "AP2A2",
    "AP2B1",
    "AP2M1",
    "AP2S1",
    "AP3B1",
    "AP3B2",
    "AP3D1",
    "AP3M1",
    "AP3M2",
    "AP3S1",
    "AP3S2",
    "AP4B1",
    "AP4E1",
    "AP4M1",
    "AP4S1",
    "AP5B1",
    "AP5M1",
    "AP5S1",
    "AP5Z1",
    "APAF1",
    "APBA1",
    "APBA2",
    "APBA3",
    "APBB1",
    "APBB1IP",
    "APBB2",
    "APBB3",
    "APC",
    "APC2",
    "APCDD1",
    "APCDD1L",
    "APCS",
    "APEH",
    "APEX1",
    "APEX2",
    "APH1A",
    "APH1B",
    "API5",
    "APIP",
    "APITD1",
    "APLF",
    "APLN",
    "APLNR",
    "APLP1",
    "APLP2",
    "APMAP",
    "APOA1",
    "APOA2",
    "APOA4",
    "APOA5",
    "APOB",
    "APOBEC1",
    "APOBEC2",
    "APOBEC3A",
    "APOBEC3B",
    "APOBEC3C",
    "APOBEC3D",
    "APOBEC3F",
    "APOBEC3G",
    "APOBEC3H",
    "APOBEC4",
    "APOBR",
    "APOC1",
    "APOC2",
    "APOC3",
    "APOC4",
    "APOD",
    "APOE",
    "APOF",
    "APOH",
    "APOL1",
    "APOL2",
    "APOL3",
    "APOL4",
    "APOL5",
    "APOL6",
    "APOLD1",
    "APOM",
    "APOO",
    "APOOL",
    "APOPT1",
    "APP",
    "APPBP2",
    "APPL1",
    "APPL2",
    "APRT",
    "APTX",
    "AQP1",
    "AQP10",
    "AQP11",
    "AQP12A",
    "AQP12B",
    "AQP2",
    "AQP3",
    "AQP4",
    "AQP5",
    "AQP6",
    "AQP7",
    "AQP7P1",
    "AQP8",
    "AQP9",
    "AQR",
    "AR",
    "ARAF",
    "ARAP1",
    "ARAP2",
    "ARAP3",
    "ARC",
    "ARCN1",
    "AREG",
    "ARF1",
    "ARF3",
    "ARF4",
    "ARF5",
    "ARF6",
    "ARFGAP1",
    "ARFGAP2",
    "ARFGAP3",
    "ARFGEF1",
    "ARFGEF2",
    "ARFGEF3",
    "ARFIP1",
    "ARFIP2",
    "ARFRP1",
    "ARG1",
    "ARG2",
    "ARGFX",
    "ARGFXP2",
    "ARGLU1",
    "ARHGAP1",
    "ARHGAP10",
    "ARHGAP11A",
    "ARHGAP11B",
    "ARHGAP12",
    "ARHGAP15",
    "ARHGAP17",
    "ARHGAP18",
    "ARHGAP19",
    "ARHGAP20",
    "ARHGAP21",
    "ARHGAP22",
    "ARHGAP24",
    "ARHGAP25",
    "ARHGAP26",
    "ARHGAP27",
    "ARHGAP28",
    "ARHGAP29",
    "ARHGAP30",
    "ARHGAP31",
    "ARHGAP32",
    "ARHGAP33",
    "ARHGAP35",
    "ARHGAP36",
    "ARHGAP39",
    "ARHGAP4",
    "ARHGAP40",
    "ARHGAP42",
    "ARHGAP44",
    "ARHGAP45",
    "ARHGAP5",
    "ARHGAP6",
    "ARHGAP8",
    "ARHGAP9",
    "ARHGDIA",
    "ARHGDIB",
    "ARHGDIG",
    "ARHGEF1",
    "ARHGEF10",
    "ARHGEF10L",
    "ARHGEF11",
    "ARHGEF12",
    "ARHGEF15",
    "ARHGEF16",
    "ARHGEF17",
    "ARHGEF18",
    "ARHGEF19",
    "ARHGEF2",
    "ARHGEF25",
    "ARHGEF26",
    "ARHGEF28",
    "ARHGEF3",
    "ARHGEF3-AS1",
    "ARHGEF35",
    "ARHGEF37",
    "ARHGEF38",
    "ARHGEF39",
    "ARHGEF4",
    "ARHGEF40",
    "ARHGEF5",
    "ARHGEF6",
    "ARHGEF7",
    "ARHGEF9",
    "ARID1A",
    "ARID1B",
    "ARID2",
    "ARID3A",
    "ARID3B",
    "ARID3C",
    "ARID4A",
    "ARID4B",
    "ARID5A",
    "ARID5B",
    "ARIH1",
    "ARIH2",
    "ARIH2OS",
    "ARL1",
    "ARL10",
    "ARL11",
    "ARL13A",
    "ARL13B",
    "ARL14",
    "ARL14EP",
    "ARL14EPL",
    "ARL15",
    "ARL16",
    "ARL17A",
    "ARL17B",
    "ARL2",
    "ARL2BP",
    "ARL3",
    "ARL4A",
    "ARL4C",
    "ARL4D",
    "ARL5A",
    "ARL5B",
    "ARL5C",
    "ARL6",
    "ARL6IP1",
    "ARL6IP4",
    "ARL6IP5",
    "ARL6IP6",
    "ARL8A",
    "ARL8B",
    "ARL9",
    "ARMC1",
    "ARMC10",
    "ARMC12",
    "ARMC2",
    "ARMC3",
    "ARMC4",
    "ARMC5",
    "ARMC6",
    "ARMC7",
    "ARMC8",
    "ARMC9",
    "ARMCX1",
    "ARMCX2",
    "ARMCX3",
    "ARMCX4",
    "ARMCX5",
    "ARMCX6",
    "ARMS2",
    "ARMT1",
    "ARNT",
    "ARNT2",
    "ARNTL",
    "ARNTL2",
    "ARPC1A",
    "ARPC1B",
    "ARPC2",
    "ARPC3",
    "ARPC4",
    "ARPC5",
    "ARPC5L",
    "ARPIN",
    "ARPP19",
    "ARPP21",
    "ARR3",
    "ARRB1",
    "ARRB2",
    "ARRDC1",
    "ARRDC2",
    "ARRDC3",
    "ARRDC3-AS1",
    "ARRDC4",
    "ARRDC5",
    "ARSA",
    "ARSB",
    "ARSD",
    "ARSE",
    "ARSF",
    "ARSG",
    "ARSH",
    "ARSI",
    "ARSJ",
    "ARSK",
    "ART1",
    "ART3",
    "ART4",
    "ART5",
    "ARTN",
    "ARV1",
    "ARVCF",
    "ARX",
    "AS3MT",
    "ASAH1",
    "ASAH2",
    "ASAH2B",
    "ASAP1",
    "ASAP1-IT1",
    "ASAP2",
    "ASAP3",
    "ASB10",
    "ASB11",
    "ASB12",
    "ASB13",
    "ASB14",
    "ASB15",
    "ASB16",
    "ASB17",
    "ASB18",
    "ASB2",
    "ASB3",
    "ASB4",
    "ASB5",
    "ASB6",
    "ASB7",
    "ASB8",
    "ASB9",
    "ASCC2",
    "ASCC3",
    "ASCL1",
    "ASCL2",
    "ASCL3",
    "ASCL4",
    "ASF1A",
    "ASF1B",
    "ASGR1",
    "ASGR2",
    "ASH1L",
    "ASH2L",
    "ASIC1",
    "ASIC2",
    "ASIC3",
    "ASIC5",
    "ASIP",
    "ASL",
    "ASMT",
    "ASMTL",
    "ASMTL-AS1",
    "ASNA1",
    "ASNS",
    "ASNSD1",
    "ASPA",
    "ASPDH",
    "ASPG",
    "ASPH",
    "ASPHD1",
    "ASPHD2",
    "ASPM",
    "ASPN",
    "ASPRV1",
    "ASPSCR1",
    "ASRGL1",
    "ASS1",
    "ASTE1",
    "ASTL",
    "ASTN1",
    "ASTN2",
    "ASUN",
    "ASXL1",
    "ASXL2",
    "ASXL3",
    "ASZ1",
    "ATAD1",
    "ATAD2",
    "ATAD2B",
    "ATAD3A",
    "ATAD3B",
    "ATAD3C",
    "ATAD5",
    "ATAT1",
    "ATCAY",
    "ATE1",
    "ATF1",
    "ATF2",
    "ATF3",
    "ATF4",
    "ATF5",
    "ATF6",
    "ATF6B",
    "ATF7",
    "ATF7IP",
    "ATF7IP2",
    "ATG10",
    "ATG101",
    "ATG12",
    "ATG13",
    "ATG14",
    "ATG16L1",
    "ATG16L2",
    "ATG2A",
    "ATG2B",
    "ATG3",
    "ATG4A",
    "ATG4B",
    "ATG4C",
    "ATG4D",
    "ATG5",
    "ATG7",
    "ATG9A",
    "ATG9B",
    "ATIC",
    "ATL1",
    "ATL2",
    "ATL3",
    "ATM",
    "ATMIN",
    "ATN1",
    "ATOH1",
    "ATOH7",
    "ATOH8",
    "ATOX1",
    "ATP10A",
    "ATP10B",
    "ATP10D",
    "ATP11A",
    "ATP11AUN",
    "ATP11B",
    "ATP11C",
    "ATP12A",
    "ATP13A1",
    "ATP13A2",
    "ATP13A3",
    "ATP13A4",
    "ATP13A5",
    "ATP1A1",
    "ATP1A1-AS1",
    "ATP1A2",
    "ATP1A3",
    "ATP1A4",
    "ATP1B1",
    "ATP1B2",
    "ATP1B3",
    "ATP1B4",
    "ATP23",
    "ATP2A1",
    "ATP2A2",
    "ATP2A3",
    "ATP2B1",
    "ATP2B2",
    "ATP2B3",
    "ATP2B4",
    "ATP2C1",
    "ATP2C2",
    "ATP4A",
    "ATP4B",
    "ATP5A1",
    "ATP5B",
    "ATP5C1",
    "ATP5D",
    "ATP5E",
    "ATP5EP2",
    "ATP5F1",
    "ATP5G1",
    "ATP5G2",
    "ATP5G3",
    "ATP5H",
    "ATP5I",
    "ATP5J",
    "ATP5J2",
    "ATP5L",
    "ATP5O",
    "ATP5S",
    "ATP5SL",
    "ATP6AP1",
    "ATP6AP1L",
    "ATP6AP2",
    "ATP6V0A1",
    "ATP6V0A2",
    "ATP6V0A4",
    "ATP6V0B",
    "ATP6V0D1",
    "ATP6V0D2",
    "ATP6V0E1",
    "ATP6V0E2",
    "ATP6V1A",
    "ATP6V1B1",
    "ATP6V1B2",
    "ATP6V1C1",
    "ATP6V1C2",
    "ATP6V1D",
    "ATP6V1E1",
    "ATP6V1F",
    "ATP6V1G1",
    "ATP6V1G2",
    "ATP6V1G3",
    "ATP6V1H",
    "ATP7A",
    "ATP7B",
    "ATP8A1",
    "ATP8A2",
    "ATP8B1",
    "ATP8B2",
    "ATP8B3",
    "ATP8B4",
    "ATP8B5P",
    "ATP9A",
    "ATP9B",
    "ATPAF1",
    "ATPAF2",
    "ATPIF1",
    "ATR",
    "ATRAID",
    "ATRIP",
    "ATRN",
    "ATRNL1",
    "ATRX",
    "ATXN1",
    "ATXN10",
    "ATXN1L",
    "ATXN2",
    "ATXN2L",
    "ATXN3",
    "ATXN3L",
    "ATXN7",
    "ATXN7L1",
    "ATXN7L2",
    "ATXN7L3",
    "ATXN7L3B",
    "ATXN8OS",
    "AUH",
    "AUNIP",
    "AUP1",
    "AURKA",
    "AURKAIP1",
    "AURKAPS1",
    "AURKB",
    "AURKC",
    "AUTS2",
    "AVEN",
    "AVIL",
    "AVL9",
    "AVP",
    "AVPI1",
    "AVPR1A",
    "AVPR1B",
    "AVPR2",
    "AWAT1",
    "AWAT2",
    "AXDND1",
    "AXIN1",
    "AXIN2",
    "AXL",
    "AZGP1",
    "AZI2",
    "AZIN1",
    "AZIN1-AS1",
    "AZIN2",
    "AZU1",
    "B2M",
    "B3GALNT1",
    "B3GALNT2",
    "B3GALT1",
    "B3GALT2",
    "B3GALT4",
    "B3GALT5",
    "B3GALT5-AS1",
    "B3GALT6",
    "B3GAT1",
    "B3GAT2",
    "B3GAT3",
    "B3GLCT",
    "B3GNT2",
    "B3GNT3",
    "B3GNT4",
    "B3GNT5",
    "B3GNT6",
    "B3GNT7",
    "B3GNT8",
    "B3GNT9",
    "B3GNTL1",
    "B4GALNT1",
    "B4GALNT2",
    "B4GALNT3",
    "B4GALNT4",
    "B4GALT1",
    "B4GALT2",
    "B4GALT3",
    "B4GALT4",
    "B4GALT5",
    "B4GALT6",
    "B4GALT7",
    "B4GAT1",
    "B9D1",
    "B9D2",
    "BAALC",
    "BAAT",
    "BABAM1",
    "BACE1",
    "BACE2",
    "BACH1",
    "BACH2",
    "BAD",
    "BAG1",
    "BAG2",
    "BAG3",
    "BAG4",
    "BAG5",
    "BAG6",
    "BAGE",
    "BAGE2",
    "BAGE3",
    "BAGE4",
    "BAGE5",
    "BAHD1",
    "BAIAP2",
    "BAIAP2L1",
    "BAIAP2L2",
    "BAIAP3",
    "BAK1",
    "BAMBI",
    "BANF1",
    "BANF2",
    "BANK1",
    "BANP",
    "BAP1",
    "BARD1",
    "BARHL1",
    "BARHL2",
    "BARX1",
    "BARX2",
    "BASP1",
    "BASP1P1",
    "BATF",
    "BATF2",
    "BATF3",
    "BAX",
    "BAZ1A",
    "BAZ2A",
    "BAZ2B",
    "BBC3",
    "BBIP1",
    "BBOF1",
    "BBOX1",
    "BBS1",
    "BBS10",
    "BBS12",
    "BBS2",
    "BBS4",
    "BBS5",
    "BBS7",
    "BBS9",
    "BBX",
    "BCAM",
    "BCAN",
    "BCAP29",
    "BCAP31",
    "BCAR1",
    "BCAR3",
    "BCAR4",
    "BCAS1",
    "BCAS2",
    "BCAS3",
    "BCAS4",
    "BCAT1",
    "BCAT2",
    "BCCIP",
    "BCDIN3D",
    "BCHE",
    "BCKDHA",
    "BCKDHB",
    "BCKDK",
    "BCL10",
    "BCL11A",
    "BCL11B",
    "BCL2",
    "BCL2A1",
    "BCL2L1",
    "BCL2L10",
    "BCL2L11",
    "BCL2L12",
    "BCL2L13",
    "BCL2L14",
    "BCL2L15",
    "BCL2L2",
    "BCL3",
    "BCL6",
    "BCL6B",
    "BCL7A",
    "BCL7B",
    "BCL7C",
    "BCL9",
    "BCL9L",
    "BCLAF1",
    "BCO1",
    "BCO2",
    "BCOR",
    "BCORL1",
    "BCR",
    "BCRP3",
    "BCS1L",
    "BCYRN1",
    "BDH1",
    "BDH2",
    "BDKRB1",
    "BDKRB2",
    "BDNF",
    "BDNF-AS",
    "BDP1",
    "BECN1",
    "BEGAIN",
    "BEND2",
    "BEND3",
    "BEND4",
    "BEND5",
    "BEND6",
    "BEND7",
    "BEST1",
    "BEST2",
    "BEST3",
    "BEST4",
    "BET1",
    "BET1L",
    "BEX1",
    "BEX2",
    "BEX3",
    "BEX4",
    "BEX5",
    "BFAR",
    "BFSP1",
    "BFSP2",
    "BGLAP",
    "BGN",
    "BHLHA15",
    "BHLHB9",
    "BHLHE22",
    "BHLHE23",
    "BHLHE40",
    "BHLHE41",
    "BHMT",
    "BHMT2",
    "BICC1",
    "BICD1",
    "BICD2",
    "BICDL1",
    "BICDL2",
    "BID",
    "BIK",
    "BIN1",
    "BIN2",
    "BIN3",
    "BIN3-IT1",
    "BIRC2",
    "BIRC3",
    "BIRC5",
    "BIRC6",
    "BIRC7",
    "BIRC8",
    "BIVM",
    "BLACAT1",
    "BLCAP",
    "BLID",
    "BLK",
    "BLM",
    "BLMH",
    "BLNK",
    "BLOC1S1",
    "BLOC1S2",
    "BLOC1S3",
    "BLOC1S4",
    "BLOC1S5",
    "BLOC1S6",
    "BLVRA",
    "BLVRB",
    "BLZF1",
    "BMF",
    "BMI1",
    "BMP1",
    "BMP10",
    "BMP15",
    "BMP2",
    "BMP2K",
    "BMP3",
    "BMP4",
    "BMP5",
    "BMP6",
    "BMP7",
    "BMP8A",
    "BMP8B",
    "BMPER",
    "BMPR1A",
    "BMPR1B",
    "BMPR2",
    "BMS1",
    "BMS1P4",
    "BMS1P5",
    "BMS1P6",
    "BMT2",
    "BMX",
    "BNC1",
    "BNC2",
    "BNIP1",
    "BNIP2",
    "BNIP3",
    "BNIP3L",
    "BNIPL",
    "BOC",
    "BOD1",
    "BOD1L1",
    "BOK",
    "BOLA1",
    "BOLA2",
    "BOLA2B",
    "BOLA3",
    "BOLL",
    "BOP1",
    "BORA",
    "BORCS5",
    "BORCS6",
    "BORCS7",
    "BORCS8-MEF2B",
    "BPGM",
    "BPHL",
    "BPI",
    "BPIFA1",
    "BPIFA2",
    "BPIFA3",
    "BPIFA4P",
    "BPIFB1",
    "BPIFB2",
    "BPIFB3",
    "BPIFB4",
    "BPIFB6",
    "BPIFC",
    "BPNT1",
    "BPTF",
    "BPY2",
    "BPY2B",
    "BPY2C",
    "BRAF",
    "BRAP",
    "BRAT1",
    "BRCA1",
    "BRCA2",
    "BRCC3",
    "BRD2",
    "BRD3",
    "BRD4",
    "BRD7",
    "BRD7P3",
    "BRD8",
    "BRD9",
    "BRDT",
    "BRDTP1",
    "BRE",
    "BREA2",
    "BRF1",
    "BRF2",
    "BRI3",
    "BRI3BP",
    "BRICD5",
    "BRINP1",
    "BRINP2",
    "BRINP3",
    "BRIP1",
    "BRIX1",
    "BRK1",
    "BRMS1",
    "BRMS1L",
    "BROX",
    "BRPF1",
    "BRPF3",
    "BRS3",
    "BRSK1",
    "BRSK2",
    "BRWD1",
    "BRWD3",
    "BSCL2",
    "BSDC1",
    "BSG",
    "BSN",
    "BSND",
    "BSPH1",
    "BSPRY",
    "BST1",
    "BST2",
    "BSX",
    "BTAF1",
    "BTBD1",
    "BTBD10",
    "BTBD11",
    "BTBD16",
    "BTBD17",
    "BTBD18",
    "BTBD2",
    "BTBD3",
    "BTBD6",
    "BTBD7",
    "BTBD8",
    "BTBD9",
    "BTC",
    "BTD",
    "BTF3",
    "BTF3L4",
    "BTF3P11",
    "BTG1",
    "BTG2",
    "BTG3",
    "BTG4",
    "BTK",
    "BTLA",
    "BTN1A1",
    "BTN2A1",
    "BTN2A2",
    "BTN3A1",
    "BTN3A2",
    "BTN3A3",
    "BTNL10",
    "BTNL3",
    "BTNL8",
    "BTNL9",
    "BTRC",
    "BUB1",
    "BUB1B",
    "BUB3",
    "BUD13",
    "BUD31",
    "BVES",
    "BYSL",
    "BZW1",
    "BZW2",
    "C10orf10",
    "C10orf105",
    "C10orf107",
    "C10orf11",
    "C10orf111",
    "C10orf113",
    "C10orf12",
    "C10orf120",
    "C10orf128",
    "C10orf131",
    "C10orf142",
    "C10orf2",
    "C10orf25",
    "C10orf35",
    "C10orf53",
    "C10orf54",
    "C10orf55",
    "C10orf62",
    "C10orf67",
    "C10orf76",
    "C10orf82",
    "C10orf88",
    "C10orf90",
    "C10orf91",
    "C10orf95",
    "C10orf99",
    "C11orf1",
    "C11orf16",
    "C11orf21",
    "C11orf24",
    "C11orf31",
    "C11orf40",
    "C11orf42",
    "C11orf44",
    "C11orf45",
    "C11orf49",
    "C11orf52",
    "C11orf53",
    "C11orf54",
    "C11orf57",
    "C11orf58",
    "C11orf63",
    "C11orf65",
    "C11orf68",
    "C11orf70",
    "C11orf71",
    "C11orf74",
    "C11orf80",
    "C11orf84",
    "C11orf86",
    "C11orf87",
    "C11orf88",
    "C11orf91",
    "C11orf95",
    "C11orf96",
    "C11orf97",
    "C12orf10",
    "C12orf29",
    "C12orf4",
    "C12orf40",
    "C12orf42",
    "C12orf43",
    "C12orf45",
    "C12orf49",
    "C12orf50",
    "C12orf54",
    "C12orf56",
    "C12orf57",
    "C12orf60",
    "C12orf65",
    "C12orf66",
    "C12orf71",
    "C12orf73",
    "C12orf74",
    "C12orf76",
    "C12orf77",
    "C14orf1",
    "C14orf105",
    "C14orf119",
    "C14orf159",
    "C14orf166",
    "C14orf169",
    "C14orf177",
    "C14orf178",
    "C14orf180",
    "C14orf2",
    "C14orf28",
    "C14orf37",
    "C14orf39",
    "C14orf79",
    "C14orf93",
    "C15orf32",
    "C15orf39",
    "C15orf40",
    "C15orf41",
    "C15orf48",
    "C15orf52",
    "C15orf53",
    "C15orf54",
    "C15orf56",
    "C15orf57",
    "C15orf59",
    "C15orf61",
    "C15orf62",
    "C16orf45",
    "C16orf46",
    "C16orf47",
    "C16orf54",
    "C16orf58",
    "C16orf59",
    "C16orf62",
    "C16orf70",
    "C16orf71",
    "C16orf72",
    "C16orf74",
    "C16orf78",
    "C16orf86",
    "C16orf87",
    "C16orf89",
    "C16orf90",
    "C16orf92",
    "C16orf96",
    "C17orf100",
    "C17orf102",
    "C17orf105",
    "C17orf107",
    "C17orf47",
    "C17orf49",
    "C17orf50",
    "C17orf51",
    "C17orf53",
    "C17orf58",
    "C17orf62",
    "C17orf64",
    "C17orf67",
    "C17orf74",
    "C17orf75",
    "C17orf77",
    "C17orf78",
    "C17orf80",
    "C17orf82",
    "C17orf89",
    "C17orf96",
    "C17orf97",
    "C17orf98",
    "C17orf99",
    "C18orf12",
    "C18orf21",
    "C18orf25",
    "C18orf32",
    "C18orf54",
    "C18orf8",
    "C19orf12",
    "C19orf18",
    "C19orf24",
    "C19orf25",
    "C19orf33",
    "C19orf35",
    "C19orf38",
    "C19orf43",
    "C19orf44",
    "C19orf45",
    "C19orf48",
    "C19orf52",
    "C19orf53",
    "C19orf54",
    "C19orf57",
    "C19orf60",
    "C19orf66",
    "C19orf67",
    "C19orf68",
    "C19orf70",
    "C19orf71",
    "C19orf73",
    "C19orf81",
    "C19orf84",
    "C1D",
    "C1GALT1",
    "C1GALT1C1",
    "C1GALT1C1L",
    "C1QA",
    "C1QB",
    "C1QBP",
    "C1QC",
    "C1QL1",
    "C1QL2",
    "C1QL3",
    "C1QL4",
    "C1QTNF1",
    "C1QTNF2",
    "C1QTNF3",
    "C1QTNF4",
    "C1QTNF5",
    "C1QTNF6",
    "C1QTNF7",
    "C1QTNF8",
    "C1QTNF9",
    "C1QTNF9B",
    "C1QTNF9B-AS1",
    "C1R",
    "C1RL",
    "C1RL-AS1",
    "C1S",
    "C1orf100",
    "C1orf101",
    "C1orf105",
    "C1orf106",
    "C1orf109",
    "C1orf111",
    "C1orf112",
    "C1orf115",
    "C1orf116",
    "C1orf122",
    "C1orf123",
    "C1orf131",
    "C1orf132",
    "C1orf137",
    "C1orf140",
    "C1orf146",
    "C1orf158",
    "C1orf159",
    "C1orf162",
    "C1orf168",
    "C1orf174",
    "C1orf185",
    "C1orf186",
    "C1orf189",
    "C1orf194",
    "C1orf198",
    "C1orf204",
    "C1orf21",
    "C1orf210",
    "C1orf216",
    "C1orf226",
    "C1orf229",
    "C1orf27",
    "C1orf35",
    "C1orf43",
    "C1orf50",
    "C1orf52",
    "C1orf53",
    "C1orf54",
    "C1orf56",
    "C1orf61",
    "C1orf64",
    "C1orf68",
    "C1orf74",
    "C1orf87",
    "C1orf94",
    "C2",
    "C20orf141",
    "C20orf144",
    "C20orf173",
    "C20orf181",
    "C20orf194",
    "C20orf196",
    "C20orf197",
    "C20orf203",
    "C20orf24",
    "C20orf27",
    "C20orf78",
    "C20orf85",
    "C20orf96",
    "C21orf2",
    "C21orf33",
    "C21orf58",
    "C21orf59",
    "C21orf62",
    "C21orf62-AS1",
    "C21orf91",
    "C21orf91-OT1",
    "C22orf15",
    "C22orf23",
    "C22orf24",
    "C22orf29",
    "C22orf31",
    "C22orf39",
    "C22orf42",
    "C2CD2",
    "C2CD2L",
    "C2CD3",
    "C2CD4A",
    "C2CD4B",
    "C2CD4C",
    "C2CD4D",
    "C2CD5",
    "C2orf15",
    "C2orf16",
    "C2orf27A",
    "C2orf27B",
    "C2orf40",
    "C2orf42",
    "C2orf47",
    "C2orf48",
    "C2orf49",
    "C2orf50",
    "C2orf54",
    "C2orf57",
    "C2orf61",
    "C2orf66",
    "C2orf68",
    "C2orf69",
    "C2orf70",
    "C2orf71",
    "C2orf73",
    "C2orf74",
    "C2orf76",
    "C2orf78",
    "C2orf80",
    "C2orf81",
    "C2orf82",
    "C2orf83",
    "C2orf88",
    "C3",
    "C3AR1",
    "C3orf14",
    "C3orf18",
    "C3orf20",
    "C3orf22",
    "C3orf30",
    "C3orf33",
    "C3orf35",
    "C3orf36",
    "C3orf38",
    "C3orf49",
    "C3orf52",
    "C3orf56",
    "C3orf58",
    "C3orf62",
    "C3orf67",
    "C3orf70",
    "C3orf79",
    "C3orf84",
    "C4A",
    "C4B",
    "C4BPA",
    "C4BPB",
    "C4orf17",
    "C4orf19",
    "C4orf22",
    "C4orf26",
    "C4orf3",
    "C4orf32",
    "C4orf33",
    "C4orf36",
    "C4orf45",
    "C4orf46",
    "C4orf47",
    "C4orf48",
    "C4orf51",
    "C5",
    "C5AR1",
    "C5AR2",
    "C5orf15",
    "C5orf22",
    "C5orf24",
    "C5orf30",
    "C5orf34",
    "C5orf38",
    "C5orf42",
    "C5orf45",
    "C5orf46",
    "C5orf47",
    "C5orf49",
    "C5orf51",
    "C5orf58",
    "C5orf60",
    "C5orf64",
    "C5orf66-AS2",
    "C6",
    "C6orf1",
    "C6orf10",
    "C6orf106",
    "C6orf118",
    "C6orf120",
    "C6orf136",
    "C6orf15",
    "C6orf163",
    "C6orf201",
    "C6orf203",
    "C6orf222",
    "C6orf223",
    "C6orf25",
    "C6orf47",
    "C6orf48",
    "C6orf52",
    "C6orf58",
    "C6orf62",
    "C6orf89",
    "C6orf99",
    "C7",
    "C7orf25",
    "C7orf26",
    "C7orf31",
    "C7orf33",
    "C7orf34",
    "C7orf43",
    "C7orf49",
    "C7orf50",
    "C7orf57",
    "C7orf61",
    "C7orf62",
    "C7orf65",
    "C7orf66",
    "C7orf69",
    "C7orf71",
    "C7orf72",
    "C7orf77",
    "C8A",
    "C8B",
    "C8G",
    "C8orf22",
    "C8orf31",
    "C8orf33",
    "C8orf34",
    "C8orf37",
    "C8orf37-AS1",
    "C8orf4",
    "C8orf44",
    "C8orf46",
    "C8orf58",
    "C8orf59",
    "C8orf74",
    "C8orf76",
    "C8orf82",
    "C8orf86",
    "C8orf88",
    "C9",
    "C9orf106",
    "C9orf116",
    "C9orf129",
    "C9orf131",
    "C9orf135",
    "C9orf139",
    "C9orf142",
    "C9orf152",
    "C9orf16",
    "C9orf163",
    "C9orf170",
    "C9orf172",
    "C9orf24",
    "C9orf3",
    "C9orf40",
    "C9orf43",
    "C9orf47",
    "C9orf50",
    "C9orf57",
    "C9orf64",
    "C9orf66",
    "C9orf69",
    "C9orf72",
    "C9orf78",
    "C9orf84",
    "C9orf85",
    "CA1",
    "CA10",
    "CA11",
    "CA12",
    "CA13",
    "CA14",
    "CA2",
    "CA3",
    "CA4",
    "CA5A",
    "CA5B",
    "CA5BP1",
    "CA6",
    "CA7",
    "CA8",
    "CA9",
    "CAAP1",
    "CAB39",
    "CAB39L",
    "CABIN1",
    "CABLES1",
    "CABLES2",
    "CABP1",
    "CABP2",
    "CABP4",
    "CABP5",
    "CABP7",
    "CABS1",
    "CABYR",
    "CACFD1",
    "CACHD1",
    "CACNA1A",
    "CACNA1B",
    "CACNA1C",
    "CACNA1C-AS4",
    "CACNA1D",
    "CACNA1E",
    "CACNA1F",
    "CACNA1G",
    "CACNA1H",
    "CACNA1I",
    "CACNA1S",
    "CACNA2D1",
    "CACNA2D2",
    "CACNA2D3",
    "CACNA2D4",
    "CACNB1",
    "CACNB2",
    "CACNB3",
    "CACNB4",
    "CACNG1",
    "CACNG2",
    "CACNG3",
    "CACNG4",
    "CACNG5",
    "CACNG6",
    "CACNG7",
    "CACNG8",
    "CACTIN",
    "CACUL1",
    "CACYBP",
    "CAD",
    "CADM1",
    "CADM2",
    "CADM3",
    "CADM4",
    "CADPS",
    "CADPS2",
    "CAGE1",
    "CALB1",
    "CALB2",
    "CALCA",
    "CALCB",
    "CALCOCO1",
    "CALCOCO2",
    "CALCR",
    "CALCRL",
    "CALD1",
    "CALHM1",
    "CALHM2",
    "CALHM3",
    "CALM1",
    "CALM2",
    "CALM3",
    "CALML3",
    "CALML3-AS1",
    "CALML4",
    "CALML5",
    "CALML6",
    "CALN1",
    "CALR",
    "CALR3",
    "CALU",
    "CALY",
    "CAMK1",
    "CAMK1D",
    "CAMK1G",
    "CAMK2A",
    "CAMK2B",
    "CAMK2D",
    "CAMK2G",
    "CAMK2N1",
    "CAMK2N2",
    "CAMK4",
    "CAMKK1",
    "CAMKK2",
    "CAMKMT",
    "CAMKV",
    "CAMLG",
    "CAMP",
    "CAMSAP1",
    "CAMSAP2",
    "CAMSAP3",
    "CAMTA1",
    "CAMTA2",
    "CAND1",
    "CAND2",
    "CANT1",
    "CANX",
    "CAP1",
    "CAP2",
    "CAPG",
    "CAPN1",
    "CAPN10",
    "CAPN11",
    "CAPN12",
    "CAPN13",
    "CAPN14",
    "CAPN15",
    "CAPN2",
    "CAPN3",
    "CAPN5",
    "CAPN6",
    "CAPN7",
    "CAPN8",
    "CAPN9",
    "CAPNS1",
    "CAPNS2",
    "CAPRIN1",
    "CAPRIN2",
    "CAPS",
    "CAPS2",
    "CAPSL",
    "CAPZA1",
    "CAPZA2",
    "CAPZA3",
    "CAPZB",
    "CARD10",
    "CARD11",
    "CARD14",
    "CARD16",
    "CARD17",
    "CARD18",
    "CARD19",
    "CARD6",
    "CARD8",
    "CARD9",
    "CARF",
    "CARHSP1",
    "CARM1",
    "CARMIL1",
    "CARMIL2",
    "CARMIL3",
    "CARNMT1",
    "CARNS1",
    "CARS2",
    "CARTPT",
    "CASC1",
    "CASC10",
    "CASC15",
    "CASC2",
    "CASC3",
    "CASC4",
    "CASC8",
    "CASD1",
    "CASK",
    "CASKIN1",
    "CASKIN2",
    "CASP1",
    "CASP10",
    "CASP14",
    "CASP2",
    "CASP3",
    "CASP4",
    "CASP5",
    "CASP6",
    "CASP7",
    "CASP8",
    "CASP8AP2",
    "CASP9",
    "CASQ1",
    "CASQ2",
    "CASR",
    "CASS4",
    "CASZ1",
    "CAT",
    "CATIP",
    "CATSPER1",
    "CATSPER2",
    "CATSPER2P1",
    "CATSPER3",
    "CATSPER4",
    "CATSPERB",
    "CATSPERD",
    "CATSPERG",
    "CAV1",
    "CAV2",
    "CAV3",
    "CBARP",
    "CBFA2T2",
    "CBFA2T3",
    "CBFB",
    "CBL",
    "CBLB",
    "CBLC",
    "CBLL1",
    "CBLN1",
    "CBLN2",
    "CBLN3",
    "CBLN4",
    "CBR1",
    "CBR3",
    "CBR4",
    "CBS",
    "CBWD1",
    "CBWD2",
    "CBWD3",
    "CBWD5",
    "CBWD6",
    "CBX1",
    "CBX2",
    "CBX3",
    "CBX4",
    "CBX5",
    "CBX6",
    "CBX7",
    "CBX8",
    "CBY1",
    "CBY3",
    "CC2D1A",
    "CC2D1B",
    "CC2D2A",
    "CC2D2B",
    "CCAR1",
    "CCAR2",
    "CCBE1",
    "CCDC102A",
    "CCDC102B",
    "CCDC103",
    "CCDC105",
    "CCDC106",
    "CCDC107",
    "CCDC110",
    "CCDC112",
    "CCDC113",
    "CCDC114",
    "CCDC115",
    "CCDC116",
    "CCDC117",
    "CCDC12",
    "CCDC120",
    "CCDC121",
    "CCDC122",
    "CCDC124",
    "CCDC125",
    "CCDC126",
    "CCDC127",
    "CCDC129",
    "CCDC13",
    "CCDC130",
    "CCDC134",
    "CCDC136",
    "CCDC137",
    "CCDC138",
    "CCDC14",
    "CCDC140",
    "CCDC141",
    "CCDC142",
    "CCDC144A",
    "CCDC144B",
    "CCDC144CP",
    "CCDC144NL",
    "CCDC146",
    "CCDC148",
    "CCDC149",
    "CCDC15",
    "CCDC150",
    "CCDC151",
    "CCDC152",
    "CCDC155",
    "CCDC157",
    "CCDC158",
    "CCDC159",
    "CCDC160",
    "CCDC166",
    "CCDC167",
    "CCDC169",
    "CCDC170",
    "CCDC171",
    "CCDC172",
    "CCDC173",
    "CCDC174",
    "CCDC175",
    "CCDC178",
    "CCDC18",
    "CCDC180",
    "CCDC181",
    "CCDC183",
    "CCDC183-AS1",
    "CCDC184",
    "CCDC185",
    "CCDC186",
    "CCDC187",
    "CCDC188",
    "CCDC189",
    "CCDC190",
    "CCDC191",
    "CCDC22",
    "CCDC24",
    "CCDC25",
    "CCDC26",
    "CCDC27",
    "CCDC28A",
    "CCDC28B",
    "CCDC3",
    "CCDC30",
    "CCDC33",
    "CCDC34",
    "CCDC36",
    "CCDC38",
    "CCDC39",
    "CCDC42",
    "CCDC43",
    "CCDC47",
    "CCDC50",
    "CCDC51",
    "CCDC53",
    "CCDC54",
    "CCDC57",
    "CCDC58",
    "CCDC59",
    "CCDC6",
    "CCDC60",
    "CCDC62",
    "CCDC63",
    "CCDC65",
    "CCDC66",
    "CCDC68",
    "CCDC69",
    "CCDC7",
    "CCDC70",
    "CCDC71",
    "CCDC71L",
    "CCDC73",
    "CCDC74A",
    "CCDC74B",
    "CCDC77",
    "CCDC8",
    "CCDC80",
    "CCDC81",
    "CCDC82",
    "CCDC83",
    "CCDC84",
    "CCDC85A",
    "CCDC85B",
    "CCDC85C",
    "CCDC86",
    "CCDC87",
    "CCDC88A",
    "CCDC88B",
    "CCDC88C",
    "CCDC89",
    "CCDC9",
    "CCDC90B",
    "CCDC91",
    "CCDC92",
    "CCDC93",
    "CCDC94",
    "CCDC96",
    "CCDC97",
    "CCER1",
    "CCER2",
    "CCHCR1",
    "CCIN",
    "CCK",
    "CCKAR",
    "CCKBR",
    "CCL1",
    "CCL11",
    "CCL13",
    "CCL14",
    "CCL15",
    "CCL16",
    "CCL17",
    "CCL18",
    "CCL19",
    "CCL2",
    "CCL20",
    "CCL21",
    "CCL22",
    "CCL23",
    "CCL24",
    "CCL25",
    "CCL26",
    "CCL27",
    "CCL28",
    "CCL3",
    "CCL3L1",
    "CCL3L3",
    "CCL4",
    "CCL4L1",
    "CCL5",
    "CCL7",
    "CCL8",
    "CCM2",
    "CCM2L",
    "CCNA1",
    "CCNA2",
    "CCNB1",
    "CCNB1IP1",
    "CCNB2",
    "CCNB3",
    "CCNC",
    "CCND1",
    "CCND2",
    "CCND3",
    "CCNDBP1",
    "CCNE1",
    "CCNE2",
    "CCNF",
    "CCNG1",
    "CCNG2",
    "CCNH",
    "CCNI",
    "CCNI2",
    "CCNJ",
    "CCNJL",
    "CCNL1",
    "CCNL2",
    "CCNO",
    "CCNT1",
    "CCNT2",
    "CCNY",
    "CCNYL1",
    "CCP110",
    "CCPG1",
    "CCR1",
    "CCR10",
    "CCR2",
    "CCR3",
    "CCR4",
    "CCR5",
    "CCR6",
    "CCR7",
    "CCR8",
    "CCR9",
    "CCRL2",
    "CCS",
    "CCSAP",
    "CCSER1",
    "CCSER2",
    "CCT2",
    "CCT3",
    "CCT4",
    "CCT5",
    "CCT6A",
    "CCT6B",
    "CCT6P1",
    "CCT7",
    "CCT8",
    "CCT8L2",
    "CCZ1",
    "CCZ1B",
    "CD101",
    "CD109",
    "CD14",
    "CD151",
    "CD160",
    "CD163",
    "CD163L1",
    "CD164",
    "CD164L2",
    "CD177",
    "CD180",
    "CD19",
    "CD1A",
    "CD1B",
    "CD1C",
    "CD1D",
    "CD1E",
    "CD2",
    "CD200",
    "CD200R1",
    "CD200R1L",
    "CD207",
    "CD209",
    "CD22",
    "CD226",
    "CD24",
    "CD244",
    "CD247",
    "CD248",
    "CD27",
    "CD27-AS1",
    "CD274",
    "CD276",
    "CD28",
    "CD2AP",
    "CD2BP2",
    "CD300A",
    "CD300C",
    "CD300E",
    "CD300LB",
    "CD300LD",
    "CD300LF",
    "CD300LG",
    "CD302",
    "CD320",
    "CD33",
    "CD34",
    "CD36",
    "CD37",
    "CD38",
    "CD3D",
    "CD3E",
    "CD3EAP",
    "CD3G",
    "CD4",
    "CD40",
    "CD40LG",
    "CD44",
    "CD47",
    "CD48",
    "CD5",
    "CD52",
    "CD53",
    "CD55",
    "CD58",
    "CD59",
    "CD5L",
    "CD6",
    "CD68",
    "CD69",
    "CD7",
    "CD70",
    "CD72",
    "CD74",
    "CD79A",
    "CD79B",
    "CD80",
    "CD81",
    "CD82",
    "CD83",
    "CD84",
    "CD86",
    "CD8A",
    "CD8B",
    "CD9",
    "CD93",
    "CD96",
    "CD99",
    "CD99L2",
    "CDA",
    "CDADC1",
    "CDAN1",
    "CDC123",
    "CDC14A",
    "CDC14B",
    "CDC14C",
    "CDC16",
    "CDC20",
    "CDC20B",
    "CDC23",
    "CDC25A",
    "CDC25B",
    "CDC25C",
    "CDC26",
    "CDC27",
    "CDC34",
    "CDC37",
    "CDC37L1",
    "CDC40",
    "CDC42",
    "CDC42BPA",
    "CDC42BPB",
    "CDC42BPG",
    "CDC42EP1",
    "CDC42EP2",
    "CDC42EP3",
    "CDC42EP4",
    "CDC42EP5",
    "CDC42SE1",
    "CDC42SE2",
    "CDC45",
    "CDC5L",
    "CDC6",
    "CDC7",
    "CDC73",
    "CDCA2",
    "CDCA3",
    "CDCA4",
    "CDCA5",
    "CDCA7",
    "CDCA7L",
    "CDCA8",
    "CDCP1",
    "CDCP2",
    "CDH1",
    "CDH10",
    "CDH11",
    "CDH12",
    "CDH13",
    "CDH15",
    "CDH16",
    "CDH17",
    "CDH18",
    "CDH19",
    "CDH2",
    "CDH20",
    "CDH22",
    "CDH23",
    "CDH24",
    "CDH26",
    "CDH3",
    "CDH4",
    "CDH5",
    "CDH6",
    "CDH7",
    "CDH8",
    "CDH9",
    "CDHR1",
    "CDHR2",
    "CDHR3",
    "CDHR4",
    "CDHR5",
    "CDIP1",
    "CDIPT",
    "CDK1",
    "CDK10",
    "CDK11A",
    "CDK11B",
    "CDK12",
    "CDK13",
    "CDK14",
    "CDK15",
    "CDK16",
    "CDK17",
    "CDK18",
    "CDK19",
    "CDK2",
    "CDK20",
    "CDK2AP1",
    "CDK2AP2",
    "CDK3",
    "CDK4",
    "CDK5",
    "CDK5R1",
    "CDK5R2",
    "CDK5RAP1",
    "CDK5RAP2",
    "CDK5RAP3",
    "CDK6",
    "CDK7",
    "CDK8",
    "CDK9",
    "CDKAL1",
    "CDKL1",
    "CDKL2",
    "CDKL3",
    "CDKL4",
    "CDKL5",
    "CDKN1A",
    "CDKN1B",
    "CDKN1C",
    "CDKN2A",
    "CDKN2AIP",
    "CDKN2AIPNL",
    "CDKN2B",
    "CDKN2B-AS1",
    "CDKN2C",
    "CDKN2D",
    "CDKN3",
    "CDNF",
    "CDO1",
    "CDON",
    "CDPF1",
    "CDR1",
    "CDR2",
    "CDR2L",
    "CDRT1",
    "CDRT15",
    "CDRT15L2",
    "CDRT15P1",
    "CDRT15P2",
    "CDS1",
    "CDS2",
    "CDSN",
    "CDT1",
    "CDV3",
    "CDX1",
    "CDX2",
    "CDX4",
    "CDY1",
    "CDY1B",
    "CDY2A",
    "CDY2B",
    "CDYL",
    "CDYL2",
    "CEACAM1",
    "CEACAM16",
    "CEACAM19",
    "CEACAM20",
    "CEACAM21",
    "CEACAM22P",
    "CEACAM3",
    "CEACAM4",
    "CEACAM5",
    "CEACAM6",
    "CEACAM7",
    "CEACAM8",
    "CEBPA",
    "CEBPB",
    "CEBPD",
    "CEBPE",
    "CEBPG",
    "CEBPZ",
    "CECR1",
    "CECR5",
    "CECR5-AS1",
    "CECR6",
    "CEL",
    "CELA1",
    "CELA2A",
    "CELA2B",
    "CELA3A",
    "CELA3B",
    "CELF1",
    "CELF2",
    "CELF2-AS2",
    "CELF3",
    "CELF4",
    "CELF5",
    "CELF6",
    "CELP",
    "CELSR1",
    "CELSR2",
    "CELSR3",
    "CEMIP",
    "CEMP1",
    "CEND1",
    "CENPA",
    "CENPB",
    "CENPBD1",
    "CENPC",
    "CENPE",
    "CENPF",
    "CENPH",
    "CENPI",
    "CENPJ",
    "CENPK",
    "CENPL",
    "CENPM",
    "CENPN",
    "CENPO",
    "CENPP",
    "CENPQ",
    "CENPT",
    "CENPU",
    "CENPV",
    "CENPVL1",
    "CENPVL2",
    "CENPW",
    "CEP104",
    "CEP112",
    "CEP120",
    "CEP126",
    "CEP128",
    "CEP131",
    "CEP135",
    "CEP152",
    "CEP162",
    "CEP164",
    "CEP170",
    "CEP170B",
    "CEP170P1",
    "CEP19",
    "CEP192",
    "CEP250",
    "CEP290",
    "CEP295",
    "CEP350",
    "CEP41",
    "CEP44",
    "CEP55",
    "CEP57",
    "CEP57L1",
    "CEP63",
    "CEP68",
    "CEP70",
    "CEP72",
    "CEP76",
    "CEP78",
    "CEP83",
    "CEP85",
    "CEP85L",
    "CEP89",
    "CEP95",
    "CEP97",
    "CEPT1",
    "CER1",
    "CERCAM",
    "CERK",
    "CERKL",
    "CERS1",
    "CERS2",
    "CERS3",
    "CERS4",
    "CERS5",
    "CERS6",
    "CES1",
    "CES1P1",
    "CES2",
    "CES3",
    "CES4A",
    "CES5A",
    "CES5AP1",
    "CETN1",
    "CETN2",
    "CETN3",
    "CETN4P",
    "CETP",
    "CFAP100",
    "CFAP126",
    "CFAP157",
    "CFAP161",
    "CFAP20",
    "CFAP206",
    "CFAP36",
    "CFAP43",
    "CFAP44",
    "CFAP45",
    "CFAP47",
    "CFAP52",
    "CFAP53",
    "CFAP57",
    "CFAP58",
    "CFAP61",
    "CFAP65",
    "CFAP69",
    "CFAP70",
    "CFAP73",
    "CFAP77",
    "CFAP97",
    "CFAP99",
    "CFB",
    "CFC1",
    "CFC1B",
    "CFD",
    "CFDP1",
    "CFH",
    "CFHR1",
    "CFHR2",
    "CFHR3",
    "CFHR4",
    "CFHR5",
    "CFI",
    "CFL1",
    "CFL2",
    "CFLAR",
    "CFP",
    "CFTR",
    "CGA",
    "CGB1",
    "CGB2",
    "CGB3",
    "CGB5",
    "CGB7",
    "CGB8",
    "CGGBP1",
    "CGN",
    "CGNL1",
    "CGREF1",
    "CGRRF1",
    "CH25H",
    "CHAC1",
    "CHAC2",
    "CHAD",
    "CHADL",
    "CHAF1A",
    "CHAF1B",
    "CHAMP1",
    "CHAT",
    "CHCHD1",
    "CHCHD10",
    "CHCHD2",
    "CHCHD3",
    "CHCHD4",
    "CHCHD5",
    "CHCHD6",
    "CHCHD7",
    "CHD1",
    "CHD1L",
    "CHD2",
    "CHD3",
    "CHD4",
    "CHD5",
    "CHD6",
    "CHD7",
    "CHD8",
    "CHD9",
    "CHDH",
    "CHEK1",
    "CHEK2",
    "CHERP",
    "CHFR",
    "CHGA",
    "CHGB",
    "CHI3L1",
    "CHI3L2",
    "CHIA",
    "CHIC1",
    "CHIC2",
    "CHID1",
    "CHIT1",
    "CHKA",
    "CHKB",
    "CHKB-AS1",
    "CHL1",
    "CHM",
    "CHML",
    "CHMP1A",
    "CHMP1B",
    "CHMP2A",
    "CHMP2B",
    "CHMP3",
    "CHMP4A",
    "CHMP4B",
    "CHMP4C",
    "CHMP5",
    "CHMP6",
    "CHMP7",
    "CHN1",
    "CHN2",
    "CHODL",
    "CHODL-AS1",
    "CHORDC1",
    "CHP1",
    "CHP2",
    "CHPF",
    "CHPF2",
    "CHPT1",
    "CHRAC1",
    "CHRD",
    "CHRDL1",
    "CHRDL2",
    "CHRFAM7A",
    "CHRM1",
    "CHRM2",
    "CHRM3",
    "CHRM4",
    "CHRM5",
    "CHRNA1",
    "CHRNA10",
    "CHRNA2",
    "CHRNA3",
    "CHRNA4",
    "CHRNA5",
    "CHRNA6",
    "CHRNA9",
    "CHRNB1",
    "CHRNB2",
    "CHRNB3",
    "CHRNB4",
    "CHRND",
    "CHRNE",
    "CHRNG",
    "CHST1",
    "CHST10",
    "CHST11",
    "CHST12",
    "CHST13",
    "CHST14",
    "CHST15",
    "CHST2",
    "CHST3",
    "CHST4",
    "CHST5",
    "CHST6",
    "CHST7",
    "CHST8",
    "CHST9",
    "CHSY1",
    "CHSY3",
    "CHTF18",
    "CHTOP",
    "CHUK",
    "CHURC1",
    "CIAO1",
    "CIAPIN1",
    "CIART",
    "CIB1",
    "CIB2",
    "CIB3",
    "CIB4",
    "CIC",
    "CIDEA",
    "CIDEB",
    "CIDEC",
    "CIDECP",
    "CIITA",
    "CILP",
    "CILP2",
    "CINP",
    "CIPC",
    "CIR1",
    "CIRBP",
    "CISD1",
    "CISD2",
    "CISD3",
    "CISH",
    "CIT",
    "CITED1",
    "CITED2",
    "CITED4",
    "CIZ1",
    "CKAP2",
    "CKAP2L",
    "CKAP4",
    "CKAP5",
    "CKB",
    "CKLF",
    "CKM",
    "CKMT1A",
    "CKMT1B",
    "CKMT2",
    "CKS1B",
    "CKS2",
    "CLASP1",
    "CLASP2",
    "CLASRP",
    "CLC",
    "CLCA1",
    "CLCA2",
    "CLCA4",
    "CLCC1",
    "CLCF1",
    "CLCN1",
    "CLCN2",
    "CLCN3",
    "CLCN4",
    "CLCN5",
    "CLCN6",
    "CLCN7",
    "CLCNKA",
    "CLCNKB",
    "CLDN1",
    "CLDN10",
    "CLDN11",
    "CLDN12",
    "CLDN14",
    "CLDN15",
    "CLDN16",
    "CLDN17",
    "CLDN18",
    "CLDN19",
    "CLDN2",
    "CLDN20",
    "CLDN22",
    "CLDN23",
    "CLDN24",
    "CLDN25",
    "CLDN3",
    "CLDN4",
    "CLDN5",
    "CLDN6",
    "CLDN7",
    "CLDN8",
    "CLDN9",
    "CLDND1",
    "CLDND2",
    "CLEC10A",
    "CLEC11A",
    "CLEC12A",
    "CLEC12B",
    "CLEC14A",
    "CLEC16A",
    "CLEC17A",
    "CLEC18A",
    "CLEC18B",
    "CLEC18C",
    "CLEC1A",
    "CLEC1B",
    "CLEC2A",
    "CLEC2B",
    "CLEC2D",
    "CLEC3A",
    "CLEC3B",
    "CLEC4A",
    "CLEC4C",
    "CLEC4D",
    "CLEC4E",
    "CLEC4F",
    "CLEC4G",
    "CLEC4GP1",
    "CLEC4M",
    "CLEC5A",
    "CLEC6A",
    "CLEC7A",
    "CLEC9A",
    "CLECL1",
    "CLGN",
    "CLHC1",
    "CLIC1",
    "CLIC2",
    "CLIC3",
    "CLIC4",
    "CLIC5",
    "CLIC6",
    "CLINT1",
    "CLIP1",
    "CLIP2",
    "CLIP3",
    "CLIP4",
    "CLK1",
    "CLK2P1",
    "CLK3",
    "CLK4",
    "CLLU1",
    "CLLU1OS",
    "CLMN",
    "CLMP",
    "CLN3",
    "CLN5",
    "CLN6",
    "CLN8",
    "CLNK",
    "CLNS1A",
    "CLOCK",
    "CLP1",
    "CLPB",
    "CLPP",
    "CLPS",
    "CLPSL1",
    "CLPSL2",
    "CLPTM1",
    "CLPTM1L",
    "CLPX",
    "CLRN1",
    "CLRN1-AS1",
    "CLRN2",
    "CLRN3",
    "CLSPN",
    "CLSTN1",
    "CLSTN2",
    "CLSTN3",
    "CLTA",
    "CLTB",
    "CLTC",
    "CLTCL1",
    "CLU",
    "CLUAP1",
    "CLUH",
    "CLUHP3",
    "CLUL1",
    "CLVS1",
    "CLVS2",
    "CLYBL",
    "CMA1",
    "CMAHP",
    "CMAS",
    "CMBL",
    "CMC1",
    "CMC2",
    "CMIP",
    "CMKLR1",
    "CMPK1",
    "CMPK2",
    "CMSS1",
    "CMTM1",
    "CMTM2",
    "CMTM3",
    "CMTM4",
    "CMTM5",
    "CMTM6",
    "CMTM7",
    "CMTM8",
    "CMTR1",
    "CMTR2",
    "CMYA5",
    "CNBD1",
    "CNBD2",
    "CNBP",
    "CNDP1",
    "CNDP2",
    "CNEP1R1",
    "CNFN",
    "CNGA1",
    "CNGA2",
    "CNGA3",
    "CNGA4",
    "CNGB1",
    "CNGB3",
    "CNIH1",
    "CNIH2",
    "CNIH3",
    "CNIH4",
    "CNKSR1",
    "CNKSR2",
    "CNKSR3",
    "CNN1",
    "CNN2",
    "CNN3",
    "CNNM1",
    "CNNM2",
    "CNNM3",
    "CNNM4",
    "CNOT1",
    "CNOT10",
    "CNOT11",
    "CNOT2",
    "CNOT3",
    "CNOT4",
    "CNOT6L",
    "CNOT7",
    "CNOT8",
    "CNOT9",
    "CNP",
    "CNPPD1",
    "CNPY1",
    "CNPY2",
    "CNPY3",
    "CNPY4",
    "CNR1",
    "CNR2",
    "CNRIP1",
    "CNST",
    "CNTD1",
    "CNTD2",
    "CNTF",
    "CNTFR",
    "CNTFR-AS1",
    "CNTLN",
    "CNTN1",
    "CNTN2",
    "CNTN3",
    "CNTN4",
    "CNTN5",
    "CNTN6",
    "CNTNAP1",
    "CNTNAP2",
    "CNTNAP3",
    "CNTNAP4",
    "CNTNAP5",
    "CNTRL",
    "CNTROB",
    "COA1",
    "COA3",
    "COA4",
    "COA5",
    "COA6",
    "COA7",
    "COASY",
    "COBL",
    "COBLL1",
    "COCH",
    "COG1",
    "COG2",
    "COG3",
    "COG4",
    "COG5",
    "COG6",
    "COG7",
    "COG8",
    "COIL",
    "COL10A1",
    "COL11A1",
    "COL11A2",
    "COL12A1",
    "COL13A1",
    "COL14A1",
    "COL15A1",
    "COL16A1",
    "COL17A1",
    "COL18A1",
    "COL19A1",
    "COL1A1",
    "COL1A2",
    "COL20A1",
    "COL21A1",
    "COL22A1",
    "COL23A1",
    "COL24A1",
    "COL25A1",
    "COL26A1",
    "COL27A1",
    "COL28A1",
    "COL2A1",
    "COL3A1",
    "COL4A1",
    "COL4A2",
    "COL4A3",
    "COL4A3BP",
    "COL4A4",
    "COL4A5",
    "COL4A6",
    "COL5A1",
    "COL5A2",
    "COL5A3",
    "COL6A1",
    "COL6A2",
    "COL6A3",
    "COL6A4P1",
    "COL6A4P2",
    "COL6A5",
    "COL6A6",
    "COL7A1",
    "COL8A1",
    "COL8A2",
    "COL9A1",
    "COL9A2",
    "COL9A3",
    "COLCA1",
    "COLCA2",
    "COLEC10",
    "COLEC11",
    "COLEC12",
    "COLGALT1",
    "COLGALT2",
    "COLQ",
    "COMMD1",
    "COMMD10",
    "COMMD2",
    "COMMD3",
    "COMMD4",
    "COMMD5",
    "COMMD6",
    "COMMD7",
    "COMMD8",
    "COMMD9",
    "COMP",
    "COMT",
    "COMTD1",
    "COPA",
    "COPB1",
    "COPB2",
    "COPE",
    "COPG1",
    "COPG2",
    "COPG2IT1",
    "COPRS",
    "COPS2",
    "COPS3",
    "COPS4",
    "COPS5",
    "COPS6",
    "COPS7A",
    "COPS7B",
    "COPS8",
    "COPS9",
    "COPZ1",
    "COPZ2",
    "COQ10A",
    "COQ10B",
    "COQ2",
    "COQ3",
    "COQ4",
    "COQ5",
    "COQ6",
    "COQ7",
    "COQ8A",
    "COQ8B",
    "COQ9",
    "CORIN",
    "CORO1A",
    "CORO1B",
    "CORO1C",
    "CORO2A",
    "CORO2B",
    "CORO6",
    "CORO7",
    "CORT",
    "COTL1",
    "COX10",
    "COX11",
    "COX14",
    "COX15",
    "COX16",
    "COX17",
    "COX18",
    "COX19",
    "COX20",
    "COX4I1",
    "COX4I2",
    "COX5A",
    "COX5B",
    "COX6A1",
    "COX6A2",
    "COX6B1",
    "COX6B2",
    "COX6C",
    "COX7A1",
    "COX7A2",
    "COX7A2L",
    "COX7B",
    "COX7B2",
    "COX7C",
    "COX8A",
    "COX8C",
    "CP",
    "CPA1",
    "CPA2",
    "CPA3",
    "CPA4",
    "CPA5",
    "CPA6",
    "CPAMD8",
    "CPB1",
    "CPB2",
    "CPD",
    "CPE",
    "CPEB1",
    "CPEB2",
    "CPEB2-AS1",
    "CPEB3",
    "CPEB4",
    "CPED1",
    "CPLX1",
    "CPLX2",
    "CPLX3",
    "CPLX4",
    "CPM",
    "CPN1",
    "CPN2",
    "CPNE1",
    "CPNE2",
    "CPNE3",
    "CPNE4",
    "CPNE5",
    "CPNE6",
    "CPNE7",
    "CPNE8",
    "CPNE9",
    "CPO",
    "CPOX",
    "CPPED1",
    "CPQ",
    "CPS1",
    "CPS1-IT1",
    "CPSF1",
    "CPSF2",
    "CPSF3",
    "CPSF3L",
    "CPSF4",
    "CPSF4L",
    "CPSF6",
    "CPSF7",
    "CPT1A",
    "CPT1B",
    "CPT1C",
    "CPT2",
    "CPTP",
    "CPVL",
    "CPXCR1",
    "CPXM1",
    "CPXM2",
    "CPZ",
    "CR1",
    "CR1L",
    "CR2",
    "CRABP1",
    "CRABP2",
    "CRACR2A",
    "CRACR2B",
    "CRADD",
    "CRAMP1",
    "CRAT",
    "CRB1",
    "CRB2",
    "CRB3",
    "CRBN",
    "CRCP",
    "CRCT1",
    "CREB1",
    "CREB3",
    "CREB3L1",
    "CREB3L2",
    "CREB3L3",
    "CREB3L4",
    "CREB5",
    "CREBBP",
    "CREBL2",
    "CREBRF",
    "CREBZF",
    "CREG1",
    "CREG2",
    "CRELD1",
    "CRELD2",
    "CREM",
    "CRH",
    "CRHBP",
    "CRHR1",
    "CRHR2",
    "CRIM1",
    "CRIP1",
    "CRIP2",
    "CRIP3",
    "CRIPAK",
    "CRIPT",
    "CRISP1",
    "CRISP2",
    "CRISP3",
    "CRISPLD1",
    "CRISPLD2",
    "CRK",
    "CRKL",
    "CRLF1",
    "CRLF2",
    "CRLF3",
    "CRLS1",
    "CRMP1",
    "CRNDE",
    "CRNKL1",
    "CRNN",
    "CROCC",
    "CROCCP2",
    "CROCCP3",
    "CROT",
    "CRP",
    "CRSP8P",
    "CRTAC1",
    "CRTAM",
    "CRTAP",
    "CRTC1",
    "CRTC2",
    "CRTC3",
    "CRX",
    "CRY1",
    "CRY2",
    "CRYAA",
    "CRYAB",
    "CRYBA1",
    "CRYBA2",
    "CRYBA4",
    "CRYBB1",
    "CRYBB2",
    "CRYBB3",
    "CRYBG3",
    "CRYGA",
    "CRYGB",
    "CRYGC",
    "CRYGD",
    "CRYGN",
    "CRYGS",
    "CRYL1",
    "CRYM",
    "CRYZ",
    "CRYZL1",
    "CS",
    "CSAD",
    "CSAG1",
    "CSAG3",
    "CSDC2",
    "CSDE1",
    "CSE1L",
    "CSF1",
    "CSF1R",
    "CSF2",
    "CSF2RA",
    "CSF2RB",
    "CSF3",
    "CSF3R",
    "CSGALNACT1",
    "CSGALNACT2",
    "CSH1",
    "CSH2",
    "CSHL1",
    "CSK",
    "CSMD1",
    "CSMD2",
    "CSMD3",
    "CSN1S1",
    "CSN1S2AP",
    "CSN2",
    "CSN3",
    "CSNK1A1",
    "CSNK1A1L",
    "CSNK1A1P1",
    "CSNK1D",
    "CSNK1E",
    "CSNK1G1",
    "CSNK1G2",
    "CSNK1G3",
    "CSNK2A1",
    "CSNK2A2",
    "CSNK2B",
    "CSPG4",
    "CSPG4P1Y",
    "CSPG5",
    "CSPP1",
    "CSRNP1",
    "CSRNP2",
    "CSRNP3",
    "CSRP1",
    "CSRP2",
    "CSRP3",
    "CST1",
    "CST11",
    "CST13P",
    "CST2",
    "CST3",
    "CST4",
    "CST5",
    "CST6",
    "CST7",
    "CST8",
    "CST9",
    "CST9L",
    "CSTA",
    "CSTB",
    "CSTF1",
    "CSTF2",
    "CSTF2T",
    "CSTF3",
    "CSTL1",
    "CT45A1",
    "CT45A2",
    "CT45A3",
    "CT45A5",
    "CT45A6",
    "CT47A1",
    "CT47A11",
    "CT47A6",
    "CT47A7",
    "CT55",
    "CT62",
    "CT83",
    "CTAG1A",
    "CTAG1B",
    "CTAG2",
    "CTAGE1",
    "CTAGE10P",
    "CTAGE11P",
    "CTAGE15",
    "CTAGE5",
    "CTAGE6",
    "CTAGE9",
    "CTBP1",
    "CTBP2",
    "CTBS",
    "CTCF",
    "CTCFL",
    "CTD-2297D10.2",
    "CTDNEP1",
    "CTDP1",
    "CTDSP1",
    "CTDSP2",
    "CTDSPL",
    "CTDSPL2",
    "CTF1",
    "CTGF",
    "CTH",
    "CTHRC1",
    "CTIF",
    "CTLA4",
    "CTNNA1",
    "CTNNA2",
    "CTNNA3",
    "CTNNAL1",
    "CTNNB1",
    "CTNNBIP1",
    "CTNNBL1",
    "CTNND1",
    "CTNND2",
    "CTNS",
    "CTPS1",
    "CTPS2",
    "CTR9",
    "CTRB1",
    "CTRB2",
    "CTRC",
    "CTRL",
    "CTSA",
    "CTSB",
    "CTSC",
    "CTSD",
    "CTSE",
    "CTSF",
    "CTSG",
    "CTSH",
    "CTSK",
    "CTSL",
    "CTSO",
    "CTSS",
    "CTSV",
    "CTSW",
    "CTSZ",
    "CTTN",
    "CTTNBP2",
    "CTTNBP2NL",
    "CTU1",
    "CTU2",
    "CTXN1",
    "CTXN2",
    "CTXN3",
    "CUBN",
    "CUEDC1",
    "CUEDC2",
    "CUL1",
    "CUL2",
    "CUL3",
    "CUL4A",
    "CUL4B",
    "CUL5",
    "CUL7",
    "CUL9",
    "CUTA",
    "CUTC",
    "CUX1",
    "CUX2",
    "CUZD1",
    "CWC15",
    "CWC22",
    "CWC25",
    "CWC27",
    "CWF19L1",
    "CWF19L2",
    "CWH43",
    "CX3CL1",
    "CX3CR1",
    "CXADR",
    "CXADRP2",
    "CXADRP3",
    "CXCL1",
    "CXCL10",
    "CXCL11",
    "CXCL12",
    "CXCL13",
    "CXCL14",
    "CXCL16",
    "CXCL17",
    "CXCL2",
    "CXCL3",
    "CXCL5",
    "CXCL6",
    "CXCL8",
    "CXCL9",
    "CXCR1",
    "CXCR2",
    "CXCR2P1",
    "CXCR3",
    "CXCR4",
    "CXCR5",
    "CXCR6",
    "CXXC1",
    "CXXC4",
    "CXXC5",
    "CXorf21",
    "CXorf23",
    "CXorf36",
    "CXorf38",
    "CXorf40A",
    "CXorf40B",
    "CXorf49",
    "CXorf49B",
    "CXorf51A",
    "CXorf51B",
    "CXorf56",
    "CXorf57",
    "CXorf58",
    "CXorf65",
    "CXorf66",
    "CXorf67",
    "CYB561",
    "CYB561A3",
    "CYB561D1",
    "CYB561D2",
    "CYB5A",
    "CYB5B",
    "CYB5D1",
    "CYB5D2",
    "CYB5R1",
    "CYB5R2",
    "CYB5R3",
    "CYB5R4",
    "CYB5RL",
    "CYBA",
    "CYBB",
    "CYBRD1",
    "CYC1",
    "CYCS",
    "CYCSP52",
    "CYFIP1",
    "CYFIP2",
    "CYGB",
    "CYHR1",
    "CYLC1",
    "CYLC2",
    "CYLD",
    "CYMP",
    "CYP11A1",
    "CYP11B1",
    "CYP11B2",
    "CYP17A1",
    "CYP19A1",
    "CYP1A1",
    "CYP1A2",
    "CYP1B1",
    "CYP1B1-AS1",
    "CYP20A1",
    "CYP21A2",
    "CYP24A1",
    "CYP26A1",
    "CYP26B1",
    "CYP26C1",
    "CYP27A1",
    "CYP27B1",
    "CYP27C1",
    "CYP2A13",
    "CYP2A6",
    "CYP2A7",
    "CYP2B6",
    "CYP2B7P",
    "CYP2C18",
    "CYP2C19",
    "CYP2C8",
    "CYP2C9",
    "CYP2D6",
    "CYP2D7",
    "CYP2E1",
    "CYP2F1",
    "CYP2J2",
    "CYP2R1",
    "CYP2S1",
    "CYP2U1",
    "CYP2W1",
    "CYP39A1",
    "CYP3A4",
    "CYP3A43",
    "CYP3A5",
    "CYP3A7",
    "CYP46A1",
    "CYP4A11",
    "CYP4A22",
    "CYP4B1",
    "CYP4F11",
    "CYP4F12",
    "CYP4F2",
    "CYP4F22",
    "CYP4F24P",
    "CYP4F3",
    "CYP4F30P",
    "CYP4F8",
    "CYP4V2",
    "CYP4X1",
    "CYP4Z1",
    "CYP4Z2P",
    "CYP51A1",
    "CYP7A1",
    "CYP7B1",
    "CYP8B1",
    "CYR61",
    "CYS1",
    "CYSLTR1",
    "CYSLTR2",
    "CYSRT1",
    "CYSTM1",
    "CYTH1",
    "CYTH2",
    "CYTH3",
    "CYTH4",
    "CYTIP",
    "CYTL1",
    "CYYR1",
    "D21S2090E",
    "D2HGDH",
    "DAAM1",
    "DAAM2",
    "DAB1",
    "DAB2",
    "DAB2IP",
    "DACH1",
    "DACH2",
    "DACT1",
    "DACT2",
    "DACT3",
    "DAD1",
    "DAG1",
    "DAGLA",
    "DAGLB",
    "DALIR",
    "DALRD3",
    "DANCR",
    "DAND5",
    "DAO",
    "DAOA",
    "DAP",
    "DAP3",
    "DAPK1",
    "DAPK2",
    "DAPK3",
    "DAPL1",
    "DAPP1",
    "DARS",
    "DARS2",
    "DAW1",
    "DAXX",
    "DAZ1",
    "DAZ2",
    "DAZ3",
    "DAZ4",
    "DAZAP1",
    "DAZAP2",
    "DAZL",
    "DBF4",
    "DBF4B",
    "DBH",
    "DBI",
    "DBIL5P",
    "DBN1",
    "DBNDD1",
    "DBNDD2",
    "DBNL",
    "DBP",
    "DBR1",
    "DBT",
    "DBX1",
    "DBX2",
    "DCAF1",
    "DCAF10",
    "DCAF11",
    "DCAF12",
    "DCAF12L1",
    "DCAF12L2",
    "DCAF13",
    "DCAF13P3",
    "DCAF15",
    "DCAF16",
    "DCAF17",
    "DCAF4",
    "DCAF4L1",
    "DCAF4L2",
    "DCAF5",
    "DCAF6",
    "DCAF7",
    "DCAF8",
    "DCAF8L1",
    "DCAF8L2",
    "DCAKD",
    "DCANP1",
    "DCBLD1",
    "DCBLD2",
    "DCC",
    "DCD",
    "DCDC1",
    "DCDC2",
    "DCDC2B",
    "DCDC2C",
    "DCHS1",
    "DCHS2",
    "DCK",
    "DCLK1",
    "DCLK2",
    "DCLK3",
    "DCLRE1A",
    "DCLRE1B",
    "DCLRE1C",
    "DCN",
    "DCP1A",
    "DCP1B",
    "DCP2",
    "DCPS",
    "DCST1",
    "DCST2",
    "DCSTAMP",
    "DCT",
    "DCTD",
    "DCTN1",
    "DCTN1-AS1",
    "DCTN2",
    "DCTN3",
    "DCTN4",
    "DCTN5",
    "DCTN6",
    "DCTPP1",
    "DCUN1D1",
    "DCUN1D2",
    "DCUN1D3",
    "DCUN1D4",
    "DCUN1D5",
    "DCX",
    "DCXR",
    "DDA1",
    "DDAH1",
    "DDAH2",
    "DDB1",
    "DDB2",
    "DDC",
    "DDHD1",
    "DDHD2",
    "DDI1",
    "DDI2",
    "DDIAS",
    "DDIT3",
    "DDIT4",
    "DDIT4L",
    "DDN",
    "DDO",
    "DDOST",
    "DDR1",
    "DDR2",
    "DDRGK1",
    "DDT",
    "DDTL",
    "DDX1",
    "DDX10",
    "DDX11",
    "DDX17",
    "DDX18",
    "DDX19A",
    "DDX19B",
    "DDX20",
    "DDX21",
    "DDX23",
    "DDX24",
    "DDX25",
    "DDX27",
    "DDX28",
    "DDX31",
    "DDX39A",
    "DDX39B",
    "DDX3X",
    "DDX3Y",
    "DDX4",
    "DDX41",
    "DDX42",
    "DDX43",
    "DDX46",
    "DDX47",
    "DDX49",
    "DDX5",
    "DDX50",
    "DDX51",
    "DDX52",
    "DDX53",
    "DDX54",
    "DDX55",
    "DDX56",
    "DDX58",
    "DDX59",
    "DDX6",
    "DDX60",
    "DDX60L",
    "DEAF1",
    "DEC1",
    "DECR1",
    "DECR2",
    "DEDD",
    "DEDD2",
    "DEF6",
    "DEF8",
    "DEFA1",
    "DEFA1B",
    "DEFA3",
    "DEFA4",
    "DEFA5",
    "DEFA6",
    "DEFB1",
    "DEFB103A",
    "DEFB103B",
    "DEFB104A",
    "DEFB104B",
    "DEFB105A",
    "DEFB105B",
    "DEFB106A",
    "DEFB106B",
    "DEFB107A",
    "DEFB107B",
    "DEFB108B",
    "DEFB109P1",
    "DEFB110",
    "DEFB112",
    "DEFB113",
    "DEFB114",
    "DEFB115",
    "DEFB116",
    "DEFB118",
    "DEFB119",
    "DEFB121",
    "DEFB123",
    "DEFB124",
    "DEFB125",
    "DEFB126",
    "DEFB127",
    "DEFB128",
    "DEFB129",
    "DEFB130",
    "DEFB131",
    "DEFB132",
    "DEFB133",
    "DEFB135",
    "DEFB136",
    "DEFB4A",
    "DEGS1",
    "DEGS2",
    "DEK",
    "DENND1A",
    "DENND1B",
    "DENND1C",
    "DENND2A",
    "DENND2C",
    "DENND2D",
    "DENND3",
    "DENND4A",
    "DENND4B",
    "DENND4C",
    "DENND5A",
    "DENND5B",
    "DENND6A",
    "DENND6B",
    "DENR",
    "DEPDC1",
    "DEPDC1B",
    "DEPDC4",
    "DEPDC5",
    "DEPDC7",
    "DEPTOR",
    "DERA",
    "DERL1",
    "DERL2",
    "DERL3",
    "DES",
    "DESI1",
    "DESI2",
    "DET1",
    "DEUP1",
    "DEXI",
    "DFFA",
    "DFFB",
    "DFNA5",
    "DFNB59",
    "DGAT1",
    "DGAT2",
    "DGAT2L6",
    "DGCR10",
    "DGCR11",
    "DGCR14",
    "DGCR2",
    "DGCR5",
    "DGCR6",
    "DGCR6L",
    "DGCR8",
    "DGCR9",
    "DGKA",
    "DGKB",
    "DGKD",
    "DGKE",
    "DGKG",
    "DGKH",
    "DGKI",
    "DGKK",
    "DGKQ",
    "DGKZ",
    "DGUOK",
    "DHCR24",
    "DHCR7",
    "DHDDS",
    "DHDH",
    "DHFR",
    "DHFR2",
    "DHH",
    "DHODH",
    "DHPS",
    "DHRS1",
    "DHRS11",
    "DHRS12",
    "DHRS13",
    "DHRS2",
    "DHRS3",
    "DHRS4",
    "DHRS4-AS1",
    "DHRS4L2",
    "DHRS7",
    "DHRS7B",
    "DHRS7C",
    "DHRS9",
    "DHRSX",
    "DHTKD1",
    "DHX15",
    "DHX16",
    "DHX29",
    "DHX30",
    "DHX32",
    "DHX33",
    "DHX34",
    "DHX35",
    "DHX36",
    "DHX37",
    "DHX38",
    "DHX40",
    "DHX57",
    "DHX58",
    "DHX8",
    "DHX9",
    "DIABLO",
    "DIAPH1",
    "DIAPH2",
    "DIAPH3",
    "DICER1",
    "DIDO1",
    "DIEXF",
    "DIMT1",
    "DIO1",
    "DIO2",
    "DIO3",
    "DIO3OS",
    "DIP2A",
    "DIP2B",
    "DIP2C",
    "DIRAS1",
    "DIRAS2",
    "DIRAS3",
    "DIRC1",
    "DIRC2",
    "DIRC3",
    "DIS3",
    "DIS3L",
    "DIS3L2",
    "DISC1",
    "DISC2",
    "DISP1",
    "DISP2",
    "DISP3",
    "DIXDC1",
    "DKC1",
    "DKFZP434A062",
    "DKFZP434I0714",
    "DKFZP564C152",
    "DKFZP586I1420",
    "DKFZp779M0652",
    "DKK1",
    "DKK2",
    "DKK3",
    "DKK4",
    "DKKL1",
    "DLAT",
    "DLC1",
    "DLD",
    "DLEC1",
    "DLEU1",
    "DLEU2",
    "DLEU2L",
    "DLEU7",
    "DLG1",
    "DLG2",
    "DLG3",
    "DLG4",
    "DLG5",
    "DLG5-AS1",
    "DLGAP1",
    "DLGAP1-AS1",
    "DLGAP1-AS5",
    "DLGAP2",
    "DLGAP4",
    "DLGAP4-AS1",
    "DLGAP5",
    "DLK1",
    "DLK2",
    "DLL1",
    "DLL3",
    "DLL4",
    "DLST",
    "DLX1",
    "DLX2",
    "DLX3",
    "DLX4",
    "DLX5",
    "DLX6",
    "DLX6-AS1",
    "DMAP1",
    "DMBT1",
    "DMBX1",
    "DMC1",
    "DMD",
    "DMGDH",
    "DMKN",
    "DMP1",
    "DMPK",
    "DMRT1",
    "DMRT2",
    "DMRT3",
    "DMRTA1",
    "DMRTA2",
    "DMRTB1",
    "DMRTC1",
    "DMRTC1B",
    "DMRTC2",
    "DMTF1",
    "DMTN",
    "DMWD",
    "DMXL1",
    "DMXL2",
    "DNA2",
    "DNAAF1",
    "DNAAF2",
    "DNAAF3",
    "DNAAF5",
    "DNAH1",
    "DNAH10",
    "DNAH11",
    "DNAH12",
    "DNAH14",
    "DNAH17",
    "DNAH2",
    "DNAH3",
    "DNAH5",
    "DNAH6",
    "DNAH7",
    "DNAH9",
    "DNAI1",
    "DNAI2",
    "DNAJA1",
    "DNAJA2",
    "DNAJA3",
    "DNAJA4",
    "DNAJB1",
    "DNAJB11",
    "DNAJB12",
    "DNAJB13",
    "DNAJB14",
    "DNAJB2",
    "DNAJB3",
    "DNAJB4",
    "DNAJB5",
    "DNAJB6",
    "DNAJB7",
    "DNAJB8",
    "DNAJB9",
    "DNAJC1",
    "DNAJC10",
    "DNAJC11",
    "DNAJC12",
    "DNAJC13",
    "DNAJC14",
    "DNAJC15",
    "DNAJC16",
    "DNAJC17",
    "DNAJC18",
    "DNAJC19",
    "DNAJC2",
    "DNAJC21",
    "DNAJC22",
    "DNAJC24",
    "DNAJC25",
    "DNAJC25-GNG10",
    "DNAJC27",
    "DNAJC28",
    "DNAJC3",
    "DNAJC30",
    "DNAJC4",
    "DNAJC5",
    "DNAJC5B",
    "DNAJC5G",
    "DNAJC6",
    "DNAJC7",
    "DNAJC8",
    "DNAJC9",
    "DNAL1",
    "DNAL4",
    "DNALI1",
    "DNASE1",
    "DNASE1L1",
    "DNASE1L2",
    "DNASE1L3",
    "DNASE2",
    "DNASE2B",
    "DND1",
    "DNER",
    "DNHD1",
    "DNLZ",
    "DNM1",
    "DNM1L",
    "DNM1P35",
    "DNM1P46",
    "DNM2",
    "DNM3",
    "DNMBP",
    "DNMBP-AS1",
    "DNMT1",
    "DNMT3A",
    "DNMT3B",
    "DNMT3L",
    "DNPEP",
    "DNPH1",
    "DNTT",
    "DNTTIP1",
    "DNTTIP2",
    "DOC2A",
    "DOC2B",
    "DOC2GP",
    "DOCK1",
    "DOCK10",
    "DOCK11",
    "DOCK2",
    "DOCK3",
    "DOCK4",
    "DOCK5",
    "DOCK6",
    "DOCK7",
    "DOCK8",
    "DOCK9",
    "DOCK9-AS2",
    "DOHH",
    "DOK1",
    "DOK2",
    "DOK3",
    "DOK4",
    "DOK5",
    "DOK6",
    "DOK7",
    "DOLK",
    "DOLPP1",
    "DONSON",
    "DOPEY1",
    "DOPEY2",
    "DOT1L",
    "DPAGT1",
    "DPCD",
    "DPCR1",
    "DPEP1",
    "DPEP2",
    "DPEP3",
    "DPF1",
    "DPF2",
    "DPF3",
    "DPH1",
    "DPH2",
    "DPH3",
    "DPH3P1",
    "DPH5",
    "DPH6",
    "DPH7",
    "DPM1",
    "DPM2",
    "DPM3",
    "DPP10",
    "DPP10-AS3",
    "DPP3",
    "DPP4",
    "DPP6",
    "DPP7",
    "DPP8",
    "DPP9",
    "DPPA2",
    "DPPA2P3",
    "DPPA3",
    "DPPA4",
    "DPPA5",
    "DPRX",
    "DPRXP4",
    "DPT",
    "DPY19L1",
    "DPY19L2",
    "DPY19L2P1",
    "DPY19L2P2",
    "DPY19L2P4",
    "DPY19L3",
    "DPY19L4",
    "DPY30",
    "DPYD",
    "DPYS",
    "DPYSL2",
    "DPYSL3",
    "DPYSL4",
    "DPYSL5",
    "DQX1",
    "DR1",
    "DRAM1",
    "DRAM2",
    "DRAP1",
    "DRAXIN",
    "DRC1",
    "DRC3",
    "DRC7",
    "DRD1",
    "DRD2",
    "DRD3",
    "DRD4",
    "DRD5",
    "DRG1",
    "DRG2",
    "DRICH1",
    "DROSHA",
    "DRP2",
    "DSC1",
    "DSC2",
    "DSC3",
    "DSCAM",
    "DSCAML1",
    "DSCC1",
    "DSCR3",
    "DSCR4",
    "DSE",
    "DSEL",
    "DSG1",
    "DSG2",
    "DSG3",
    "DSG4",
    "DSN1",
    "DSP",
    "DSPP",
    "DST",
    "DSTN",
    "DSTYK",
    "DTD1",
    "DTD2",
    "DTHD1",
    "DTL",
    "DTNA",
    "DTNB",
    "DTNBP1",
    "DTWD1",
    "DTWD2",
    "DTX1",
    "DTX2",
    "DTX3",
    "DTX3L",
    "DTX4",
    "DTYMK",
    "DUBR",
    "DUOX1",
    "DUOX2",
    "DUOXA1",
    "DUOXA2",
    "DUPD1",
    "DUS1L",
    "DUS2",
    "DUS3L",
    "DUS4L",
    "DUSP1",
    "DUSP10",
    "DUSP11",
    "DUSP12",
    "DUSP13",
    "DUSP14",
    "DUSP15",
    "DUSP16",
    "DUSP18",
    "DUSP19",
    "DUSP2",
    "DUSP21",
    "DUSP22",
    "DUSP23",
    "DUSP26",
    "DUSP27",
    "DUSP28",
    "DUSP3",
    "DUSP4",
    "DUSP5",
    "DUSP5P1",
    "DUSP6",
    "DUSP7",
    "DUSP8",
    "DUSP9",
    "DUT",
    "DUX1",
    "DUX3",
    "DUX5",
    "DUXA",
    "DVL1",
    "DVL2",
    "DVL3",
    "DXO",
    "DYDC1",
    "DYDC2",
    "DYM",
    "DYNAP",
    "DYNC1H1",
    "DYNC1I1",
    "DYNC1I2",
    "DYNC1LI1",
    "DYNC1LI2",
    "DYNC2H1",
    "DYNC2LI1",
    "DYNLL1",
    "DYNLL2",
    "DYNLRB1",
    "DYNLRB2",
    "DYNLT1",
    "DYNLT3",
    "DYRK1A",
    "DYRK1B",
    "DYRK2",
    "DYRK3",
    "DYRK4",
    "DYSF",
    "DYTN",
    "DYX1C1",
    "DZANK1",
    "DZIP1",
    "DZIP1L",
    "DZIP3",
    "E2F1",
    "E2F2",
    "E2F3",
    "E2F4",
    "E2F5",
    "E2F6",
    "E2F7",
    "E2F8",
    "E4F1",
    "EAF1",
    "EAF2",
    "EAPP",
    "EARS2",
    "EBAG9",
    "EBF1",
    "EBF2",
    "EBF3",
    "EBF4",
    "EBI3",
    "EBLN1",
    "EBLN2",
    "EBNA1BP2",
    "EBP",
    "EBPL",
    "ECD",
    "ECE1",
    "ECE2",
    "ECEL1",
    "ECH1",
    "ECHDC1",
    "ECHDC2",
    "ECHDC3",
    "ECHS1",
    "ECI1",
    "ECI2",
    "ECM1",
    "ECM2",
    "ECRP",
    "ECSCR",
    "ECSIT",
    "ECT2",
    "ECT2L",
    "EDA",
    "EDA2R",
    "EDAR",
    "EDARADD",
    "EDC3",
    "EDC4",
    "EDDM3A",
    "EDDM3B",
    "EDEM1",
    "EDEM2",
    "EDEM3",
    "EDF1",
    "EDIL3",
    "EDN1",
    "EDN2",
    "EDN3",
    "EDNRA",
    "EDNRB",
    "EDRF1",
    "EEA1",
    "EED",
    "EEF1A1",
    "EEF1A2",
    "EEF1AKMT1",
    "EEF1B2",
    "EEF1D",
    "EEF1E1",
    "EEF1G",
    "EEF2",
    "EEF2K",
    "EEF2KMT",
    "EEFSEC",
    "EEPD1",
    "EFCAB1",
    "EFCAB10",
    "EFCAB11",
    "EFCAB12",
    "EFCAB13",
    "EFCAB14",
    "EFCAB2",
    "EFCAB3",
    "EFCAB5",
    "EFCAB6",
    "EFCAB6-AS1",
    "EFCAB7",
    "EFCC1",
    "EFEMP1",
    "EFEMP2",
    "EFHB",
    "EFHC1",
    "EFHC2",
    "EFHD1",
    "EFHD2",
    "EFL1",
    "EFNA1",
    "EFNA2",
    "EFNA3",
    "EFNA4",
    "EFNA5",
    "EFNB1",
    "EFNB2",
    "EFNB3",
    "EFR3A",
    "EFR3B",
    "EFS",
    "EFTUD1P1",
    "EFTUD2",
    "EGF",
    "EGFEM1P",
    "EGFL6",
    "EGFL7",
    "EGFL8",
    "EGFLAM",
    "EGFR",
    "EGLN1",
    "EGLN2",
    "EGLN3",
    "EGOT",
    "EGR1",
    "EGR2",
    "EGR3",
    "EGR4",
    "EHBP1",
    "EHBP1L1",
    "EHD1",
    "EHD2",
    "EHD3",
    "EHD4",
    "EHF",
    "EHHADH",
    "EHMT1",
    "EHMT2",
    "EI24",
    "EID1",
    "EID2",
    "EID2B",
    "EID3",
    "EIF1",
    "EIF1AD",
    "EIF1AX",
    "EIF1AY",
    "EIF1B",
    "EIF2A",
    "EIF2AK1",
    "EIF2AK2",
    "EIF2AK3",
    "EIF2AK4",
    "EIF2B1",
    "EIF2B2",
    "EIF2B3",
    "EIF2B4",
    "EIF2B5",
    "EIF2D",
    "EIF2S1",
    "EIF2S2",
    "EIF2S3",
    "EIF3A",
    "EIF3B",
    "EIF3C",
    "EIF3CL",
    "EIF3D",
    "EIF3E",
    "EIF3F",
    "EIF3G",
    "EIF3H",
    "EIF3I",
    "EIF3IP1",
    "EIF3J",
    "EIF3J-AS1",
    "EIF3K",
    "EIF3L",
    "EIF3M",
    "EIF4A1",
    "EIF4A2",
    "EIF4A3",
    "EIF4B",
    "EIF4E",
    "EIF4E1B",
    "EIF4E2",
    "EIF4E3",
    "EIF4EBP1",
    "EIF4EBP2",
    "EIF4EBP3",
    "EIF4ENIF1",
    "EIF4G1",
    "EIF4G2",
    "EIF4G3",
    "EIF4H",
    "EIF5",
    "EIF5A",
    "EIF5A2",
    "EIF5AL1",
    "EIF5B",
    "EIF6",
    "ELAC1",
    "ELAC2",
    "ELANE",
    "ELAVL1",
    "ELAVL2",
    "ELAVL3",
    "ELAVL4",
    "ELF1",
    "ELF2",
    "ELF3",
    "ELF4",
    "ELF5",
    "ELFN1",
    "ELFN2",
    "ELK1",
    "ELK3",
    "ELK4",
    "ELL",
    "ELL2",
    "ELL3",
    "ELMO1",
    "ELMO2",
    "ELMO3",
    "ELMOD1",
    "ELMOD2",
    "ELMOD3",
    "ELMSAN1",
    "ELN",
    "ELOF1",
    "ELOVL1",
    "ELOVL2",
    "ELOVL3",
    "ELOVL4",
    "ELOVL5",
    "ELOVL6",
    "ELOVL7",
    "ELP2",
    "ELP3",
    "ELP4",
    "ELP5",
    "ELP6",
    "EMB",
    "EMBP1",
    "EMC1",
    "EMC10",
    "EMC2",
    "EMC3",
    "EMC4",
    "EMC6",
    "EMC7",
    "EMC8",
    "EMC9",
    "EMCN",
    "EMD",
    "EME1",
    "EMG1",
    "EMID1",
    "EMILIN1",
    "EMILIN2",
    "EMILIN3",
    "EML1",
    "EML2",
    "EML3",
    "EML4",
    "EML5",
    "EML6",
    "EMP1",
    "EMP2",
    "EMP3",
    "EMSY",
    "EMX1",
    "EMX2",
    "EMX2OS",
    "EN1",
    "EN2",
    "ENAH",
    "ENAM",
    "ENC1",
    "ENDOD1",
    "ENDOG",
    "ENDOU",
    "ENDOV",
    "ENG",
    "ENHO",
    "ENKD1",
    "ENKUR",
    "ENO1",
    "ENO1-AS1",
    "ENO2",
    "ENO3",
    "ENO4",
    "ENOPH1",
    "ENOSF1",
    "ENOX1",
    "ENOX2",
    "ENPEP",
    "ENPP1",
    "ENPP2",
    "ENPP3",
    "ENPP4",
    "ENPP5",
    "ENPP6",
    "ENPP7",
    "ENSA",
    "ENTHD1",
    "ENTPD1",
    "ENTPD2",
    "ENTPD3",
    "ENTPD4",
    "ENTPD5",
    "ENTPD6",
    "ENTPD7",
    "ENTPD8",
    "ENY2",
    "EOGT",
    "EOMES",
    "EP300",
    "EP400",
    "EP400NL",
    "EPAS1",
    "EPB41",
    "EPB41L1",
    "EPB41L2",
    "EPB41L3",
    "EPB41L4A",
    "EPB41L4A-AS1",
    "EPB41L4A-AS2",
    "EPB41L4B",
    "EPB41L5",
    "EPB42",
    "EPC1",
    "EPC2",
    "EPCAM",
    "EPDR1",
    "EPG5",
    "EPHA1",
    "EPHA10",
    "EPHA2",
    "EPHA3",
    "EPHA4",
    "EPHA5",
    "EPHA6",
    "EPHA7",
    "EPHA8",
    "EPHB1",
    "EPHB2",
    "EPHB3",
    "EPHB4",
    "EPHB6",
    "EPHX1",
    "EPHX2",
    "EPHX3",
    "EPHX4",
    "EPM2A",
    "EPM2AIP1",
    "EPN1",
    "EPN2",
    "EPN3",
    "EPO",
    "EPOR",
    "EPPIN",
    "EPPK1",
    "EPRS",
    "EPS15",
    "EPS15L1",
    "EPS8",
    "EPS8L1",
    "EPS8L2",
    "EPS8L3",
    "EPSTI1",
    "EPT1",
    "EPX",
    "EPYC",
    "EQTN",
    "ERAL1",
    "ERAP1",
    "ERAP2",
    "ERAS",
    "ERBB2",
    "ERBB3",
    "ERBB4",
    "ERBIN",
    "ERC1",
    "ERC2",
    "ERC2-IT1",
    "ERCC1",
    "ERCC2",
    "ERCC3",
    "ERCC4",
    "ERCC5",
    "ERCC6",
    "ERCC6L",
    "ERCC6L2",
    "ERCC8",
    "EREG",
    "ERF",
    "ERG",
    "ERGIC1",
    "ERGIC2",
    "ERGIC3",
    "ERH",
    "ERI1",
    "ERI2",
    "ERI3",
    "ERICH1",
    "ERICH3",
    "ERICH4",
    "ERICH5",
    "ERICH6",
    "ERICH6B",
    "ERLEC1",
    "ERLIN1",
    "ERLIN2",
    "ERMAP",
    "ERMARD",
    "ERMN",
    "ERMP1",
    "ERN1",
    "ERN2",
    "ERO1A",
    "ERO1B",
    "ERP27",
    "ERP29",
    "ERP44",
    "ERRFI1",
    "ERV3-1",
    "ERVFRD-1",
    "ERVMER34-1",
    "ERVV-1",
    "ERVV-2",
    "ERVW-1",
    "ESAM",
    "ESCO1",
    "ESCO2",
    "ESD",
    "ESF1",
    "ESM1",
    "ESPL1",
    "ESPN",
    "ESPNL",
    "ESR1",
    "ESR2",
    "ESRP1",
    "ESRP2",
    "ESRRA",
    "ESRRB",
    "ESRRG",
    "ESX1",
    "ESYT1",
    "ESYT2",
    "ESYT3",
    "ETAA1",
    "ETF1",
    "ETFA",
    "ETFB",
    "ETFBKMT",
    "ETFDH",
    "ETHE1",
    "ETNK1",
    "ETNK2",
    "ETNPPL",
    "ETS1",
    "ETS2",
    "ETV1",
    "ETV2",
    "ETV3",
    "ETV3L",
    "ETV4",
    "ETV5",
    "ETV6",
    "ETV7",
    "EVA1A",
    "EVA1B",
    "EVA1C",
    "EVC",
    "EVC2",
    "EVI2A",
    "EVI2B",
    "EVI5",
    "EVI5L",
    "EVL",
    "EVPL",
    "EVPLL",
    "EVX1",
    "EVX2",
    "EWSR1",
    "EXD1",
    "EXD2",
    "EXD3",
    "EXO1",
    "EXO5",
    "EXOC1",
    "EXOC2",
    "EXOC3",
    "EXOC3L1",
    "EXOC3L2",
    "EXOC3L4",
    "EXOC4",
    "EXOC5",
    "EXOC6",
    "EXOC6B",
    "EXOC7",
    "EXOC8",
    "EXOG",
    "EXOSC1",
    "EXOSC10",
    "EXOSC2",
    "EXOSC3",
    "EXOSC4",
    "EXOSC5",
    "EXOSC6",
    "EXOSC7",
    "EXOSC8",
    "EXOSC9",
    "EXPH5",
    "EXT1",
    "EXT2",
    "EXTL1",
    "EXTL2",
    "EXTL3",
    "EYA1",
    "EYA2",
    "EYA3",
    "EYA4",
    "EYS",
    "EZH1",
    "EZH2",
    "EZR",
    "EZR-AS1",
    "F10",
    "F11",
    "F11R",
    "F12",
    "F13A1",
    "F13B",
    "F2",
    "F2R",
    "F2RL1",
    "F2RL2",
    "F2RL3",
    "F3",
    "F5",
    "F7",
    "F8",
    "F8A1",
    "F8A2",
    "F8A3",
    "F9",
    "FA2H",
    "FAAH",
    "FAAH2",
    "FAAHP1",
    "FAAP100",
    "FAAP20",
    "FAAP24",
    "FABP1",
    "FABP12",
    "FABP2",
    "FABP3",
    "FABP4",
    "FABP5",
    "FABP5P3",
    "FABP6",
    "FABP7",
    "FABP9",
    "FADD",
    "FADS1",
    "FADS2",
    "FADS3",
    "FADS6",
    "FAF1",
    "FAF2",
    "FAH",
    "FAHD1",
    "FAHD2A",
    "FAHD2B",
    "FAHD2CP",
    "FAIM",
    "FAIM2",
    "FAM101A",
    "FAM101B",
    "FAM102A",
    "FAM102B",
    "FAM103A1",
    "FAM104A",
    "FAM104B",
    "FAM105A",
    "FAM106CP",
    "FAM107A",
    "FAM107B",
    "FAM109A",
    "FAM109B",
    "FAM110A",
    "FAM110B",
    "FAM110C",
    "FAM110D",
    "FAM111A",
    "FAM111B",
    "FAM114A1",
    "FAM114A2",
    "FAM117A",
    "FAM117B",
    "FAM118A",
    "FAM118B",
    "FAM120A",
    "FAM120AOS",
    "FAM120B",
    "FAM120C",
    "FAM122A",
    "FAM122B",
    "FAM122C",
    "FAM124A",
    "FAM124B",
    "FAM126A",
    "FAM126B",
    "FAM127A",
    "FAM127B",
    "FAM127C",
    "FAM129A",
    "FAM129B",
    "FAM129C",
    "FAM131A",
    "FAM131B",
    "FAM131C",
    "FAM132A",
    "FAM133A",
    "FAM133B",
    "FAM133CP",
    "FAM134A",
    "FAM134B",
    "FAM134C",
    "FAM135A",
    "FAM135B",
    "FAM136A",
    "FAM13A",
    "FAM13A-AS1",
    "FAM13B",
    "FAM13C",
    "FAM149A",
    "FAM149B1",
    "FAM150A",
    "FAM150B",
    "FAM151A",
    "FAM151B",
    "FAM153A",
    "FAM155A",
    "FAM155B",
    "FAM156A",
    "FAM156B",
    "FAM157A",
    "FAM157B",
    "FAM159A",
    "FAM160A1",
    "FAM160A2",
    "FAM160B1",
    "FAM160B2",
    "FAM161A",
    "FAM161B",
    "FAM162A",
    "FAM162B",
    "FAM163A",
    "FAM163B",
    "FAM166A",
    "FAM166B",
    "FAM167A",
    "FAM167A-AS1",
    "FAM167B",
    "FAM168A",
    "FAM168B",
    "FAM169A",
    "FAM169B",
    "FAM170A",
    "FAM170B",
    "FAM171A1",
    "FAM171A2",
    "FAM171B",
    "FAM172A",
    "FAM173A",
    "FAM173B",
    "FAM174A",
    "FAM174B",
    "FAM175A",
    "FAM175B",
    "FAM177A1",
    "FAM177B",
    "FAM178B",
    "FAM179A",
    "FAM179B",
    "FAM180A",
    "FAM180B",
    "FAM181A",
    "FAM181B",
    "FAM182B",
    "FAM183A",
    "FAM183CP",
    "FAM184A",
    "FAM184B",
    "FAM186B",
    "FAM187B",
    "FAM188A",
    "FAM188B",
    "FAM189A1",
    "FAM189A2",
    "FAM189B",
    "FAM192A",
    "FAM193A",
    "FAM196A",
    "FAM197Y2P",
    "FAM198A",
    "FAM198B",
    "FAM199X",
    "FAM19A1",
    "FAM19A2",
    "FAM19A3",
    "FAM19A4",
    "FAM19A5",
    "FAM200A",
    "FAM200B",
    "FAM204A",
    "FAM205A",
    "FAM205C",
    "FAM206A",
    "FAM207A",
    "FAM208A",
    "FAM208B",
    "FAM209A",
    "FAM209B",
    "FAM20A",
    "FAM20B",
    "FAM20C",
    "FAM210A",
    "FAM210B",
    "FAM212A",
    "FAM212B",
    "FAM213A",
    "FAM213B",
    "FAM214A",
    "FAM214B",
    "FAM215A",
    "FAM216A",
    "FAM216B",
    "FAM217A",
    "FAM217B",
    "FAM218A",
    "FAM219A",
    "FAM219B",
    "FAM21A",
    "FAM21C",
    "FAM220A",
    "FAM221A",
    "FAM221B",
    "FAM222A",
    "FAM222B",
    "FAM223A",
    "FAM223B",
    "FAM224A",
    "FAM224B",
    "FAM226B",
    "FAM227A",
    "FAM227B",
    "FAM228A",
    "FAM229B",
    "FAM231A",
    "FAM231B",
    "FAM231C",
    "FAM234A",
    "FAM234B",
    "FAM24A",
    "FAM24B",
    "FAM25A",
    "FAM25C",
    "FAM25G",
    "FAM26D",
    "FAM26E",
    "FAM26F",
    "FAM27C",
    "FAM27E3",
    "FAM32A",
    "FAM35A",
    "FAM3A",
    "FAM3B",
    "FAM3C",
    "FAM3D",
    "FAM41AY2",
    "FAM43A",
    "FAM43B",
    "FAM45A",
    "FAM46A",
    "FAM46B",
    "FAM46C",
    "FAM46D",
    "FAM47A",
    "FAM47B",
    "FAM47C",
    "FAM47E",
    "FAM49A",
    "FAM49B",
    "FAM50A",
    "FAM50B",
    "FAM53A",
    "FAM53B",
    "FAM53C",
    "FAM57A",
    "FAM57B",
    "FAM58A",
    "FAM60A",
    "FAM63A",
    "FAM63B",
    "FAM64A",
    "FAM65A",
    "FAM65B",
    "FAM65C",
    "FAM66A",
    "FAM66D",
    "FAM69A",
    "FAM69B",
    "FAM69C",
    "FAM71A",
    "FAM71B",
    "FAM71C",
    "FAM71D",
    "FAM71E1",
    "FAM71E2",
    "FAM71F1",
    "FAM71F2",
    "FAM72A",
    "FAM72B",
    "FAM72D",
    "FAM74A4",
    "FAM76A",
    "FAM76B",
    "FAM78A",
    "FAM78B",
    "FAM81A",
    "FAM81B",
    "FAM83A",
    "FAM83A-AS1",
    "FAM83B",
    "FAM83C",
    "FAM83D",
    "FAM83E",
    "FAM83F",
    "FAM83G",
    "FAM83H",
    "FAM84A",
    "FAM84B",
    "FAM86B1",
    "FAM86B3P",
    "FAM86C1",
    "FAM86C2P",
    "FAM86DP",
    "FAM86FP",
    "FAM86HP",
    "FAM86JP",
    "FAM89A",
    "FAM89B",
    "FAM8A1",
    "FAM90A1",
    "FAM91A1",
    "FAM92A1",
    "FAM92A1P2",
    "FAM92B",
    "FAM95B1",
    "FAM96A",
    "FAM96B",
    "FAM98A",
    "FAM98B",
    "FAM98C",
    "FAM99B",
    "FAM9A",
    "FAM9B",
    "FAM9C",
    "FAN1",
    "FANCA",
    "FANCB",
    "FANCC",
    "FANCD2",
    "FANCD2OS",
    "FANCE",
    "FANCF",
    "FANCG",
    "FANCI",
    "FANCL",
    "FANCM",
    "FANK1",
    "FAP",
    "FAR1",
    "FAR2",
    "FARP1",
    "FARP2",
    "FARS2",
    "FARSA",
    "FARSA-AS1",
    "FARSB",
    "FAS",
    "FASLG",
    "FASN",
    "FASTK",
    "FASTKD1",
    "FASTKD2",
    "FASTKD3",
    "FASTKD5",
    "FAT1",
    "FAT2",
    "FAT4",
    "FATE1",
    "FAU",
    "FAXC",
    "FAXDC2",
    "FBL",
    "FBLIM1",
    "FBLL1",
    "FBLN1",
    "FBLN2",
    "FBLN5",
    "FBLN7",
    "FBN1",
    "FBN2",
    "FBN3",
    "FBP1",
    "FBP2",
    "FBRS",
    "FBRSL1",
    "FBXL12",
    "FBXL13",
    "FBXL14",
    "FBXL15",
    "FBXL16",
    "FBXL18",
    "FBXL19",
    "FBXL19-AS1",
    "FBXL2",
    "FBXL20",
    "FBXL21",
    "FBXL22",
    "FBXL3",
    "FBXL4",
    "FBXL5",
    "FBXL6",
    "FBXL7",
    "FBXL8",
    "FBXO10",
    "FBXO11",
    "FBXO15",
    "FBXO16",
    "FBXO17",
    "FBXO18",
    "FBXO2",
    "FBXO21",
    "FBXO22",
    "FBXO22-AS1",
    "FBXO24",
    "FBXO25",
    "FBXO27",
    "FBXO28",
    "FBXO3",
    "FBXO30",
    "FBXO31",
    "FBXO32",
    "FBXO33",
    "FBXO34",
    "FBXO36",
    "FBXO38",
    "FBXO39",
    "FBXO4",
    "FBXO40",
    "FBXO41",
    "FBXO42",
    "FBXO43",
    "FBXO44",
    "FBXO45",
    "FBXO46",
    "FBXO47",
    "FBXO48",
    "FBXO5",
    "FBXO6",
    "FBXO7",
    "FBXO8",
    "FBXO9",
    "FBXW11",
    "FBXW12",
    "FBXW2",
    "FBXW4",
    "FBXW5",
    "FBXW7",
    "FBXW8",
    "FBXW9",
    "FCAMR",
    "FCAR",
    "FCER1A",
    "FCER1G",
    "FCER2",
    "FCF1",
    "FCGBP",
    "FCGR1A",
    "FCGR1B",
    "FCGR2A",
    "FCGR2B",
    "FCGR3A",
    "FCGR3B",
    "FCGRT",
    "FCHO1",
    "FCHO2",
    "FCHSD1",
    "FCHSD2",
    "FCMR",
    "FCN1",
    "FCN2",
    "FCN3",
    "FCRL1",
    "FCRL2",
    "FCRL3",
    "FCRL4",
    "FCRL5",
    "FCRL6",
    "FCRLA",
    "FCRLB",
    "FDCSP",
    "FDFT1",
    "FDPS",
    "FDPSP2",
    "FDX1",
    "FDX1L",
    "FDXACB1",
    "FDXR",
    "FECH",
    "FEM1A",
    "FEM1B",
    "FEM1C",
    "FEN1",
    "FER",
    "FER1L4",
    "FER1L6",
    "FERD3L",
    "FERMT1",
    "FERMT2",
    "FERMT3",
    "FES",
    "FETUB",
    "FEV",
    "FEZ1",
    "FEZ2",
    "FEZF1",
    "FEZF1-AS1",
    "FEZF2",
    "FFAR1",
    "FFAR2",
    "FFAR3",
    "FFAR4",
    "FGA",
    "FGB",
    "FGD1",
    "FGD2",
    "FGD3",
    "FGD4",
    "FGD5",
    "FGD5P1",
    "FGD6",
    "FGF1",
    "FGF10",
    "FGF11",
    "FGF12",
    "FGF13",
    "FGF14",
    "FGF14-AS2",
    "FGF16",
    "FGF17",
    "FGF18",
    "FGF19",
    "FGF2",
    "FGF20",
    "FGF21",
    "FGF22",
    "FGF23",
    "FGF3",
    "FGF4",
    "FGF5",
    "FGF6",
    "FGF7",
    "FGF7P3",
    "FGF7P6",
    "FGF8",
    "FGF9",
    "FGFBP1",
    "FGFBP2",
    "FGFBP3",
    "FGFR1",
    "FGFR1OP",
    "FGFR1OP2",
    "FGFR2",
    "FGFR3",
    "FGFR4",
    "FGFRL1",
    "FGG",
    "FGGY",
    "FGL1",
    "FGL2",
    "FGR",
    "FH",
    "FHAD1",
    "FHDC1",
    "FHIT",
    "FHL1",
    "FHL2",
    "FHL3",
    "FHL5",
    "FHOD1",
    "FHOD3",
    "FIBCD1",
    "FIBIN",
    "FIBP",
    "FICD",
    "FIG4",
    "FIGF",
    "FIGLA",
    "FIGN",
    "FIGNL1",
    "FIGNL2",
    "FILIP1",
    "FILIP1L",
    "FIP1L1",
    "FIRRE",
    "FIS1",
    "FITM1",
    "FITM2",
    "FIZ1",
    "FJX1",
    "FKBP10",
    "FKBP11",
    "FKBP14",
    "FKBP15",
    "FKBP1A",
    "FKBP1AP1",
    "FKBP1B",
    "FKBP2",
    "FKBP3",
    "FKBP4",
    "FKBP5",
    "FKBP6",
    "FKBP7",
    "FKBP8",
    "FKBP9",
    "FKBPL",
    "FKRP",
    "FKSG29",
    "FKTN",
    "FLAD1",
    "FLCN",
    "FLG",
    "FLG2",
    "FLI1",
    "FLII",
    "FLJ16779",
    "FLJ20021",
    "FLJ26850",
    "FLJ34503",
    "FLJ35934",
    "FLJ36777",
    "FLJ41130",
    "FLJ41455",
    "FLJ41941",
    "FLJ42627",
    "FLJ42969",
    "FLJ44635",
    "FLNA",
    "FLNB",
    "FLNC",
    "FLOT1",
    "FLOT2",
    "FLRT1",
    "FLRT2",
    "FLRT3",
    "FLT1",
    "FLT3",
    "FLT3LG",
    "FLT4",
    "FLVCR1",
    "FLVCR1-AS1",
    "FLVCR2",
    "FLYWCH1",
    "FLYWCH2",
    "FMC1",
    "FMN1",
    "FMN2",
    "FMNL1",
    "FMNL2",
    "FMNL3",
    "FMO1",
    "FMO2",
    "FMO3",
    "FMO4",
    "FMO5",
    "FMO6P",
    "FMO9P",
    "FMOD",
    "FMR1",
    "FMR1-AS1",
    "FMR1NB",
    "FN1",
    "FN3K",
    "FN3KRP",
    "FNBP1",
    "FNBP1L",
    "FNBP4",
    "FNDC1",
    "FNDC11",
    "FNDC3A",
    "FNDC3B",
    "FNDC4",
    "FNDC5",
    "FNDC8",
    "FNDC9",
    "FNIP1",
    "FNIP2",
    "FNTA",
    "FNTB",
    "FOCAD",
    "FOLH1",
    "FOLH1B",
    "FOLR1",
    "FOLR2",
    "FOLR3",
    "FOPNL",
    "FOS",
    "FOSB",
    "FOSL1",
    "FOSL2",
    "FOXA1",
    "FOXA2",
    "FOXA3",
    "FOXB1",
    "FOXB2",
    "FOXC1",
    "FOXC2",
    "FOXD1",
    "FOXD2",
    "FOXD2-AS1",
    "FOXD3",
    "FOXD4",
    "FOXD4L1",
    "FOXD4L3",
    "FOXD4L4",
    "FOXD4L5",
    "FOXD4L6",
    "FOXE1",
    "FOXE3",
    "FOXF1",
    "FOXF2",
    "FOXG1",
    "FOXH1",
    "FOXI1",
    "FOXI2",
    "FOXI3",
    "FOXJ1",
    "FOXJ2",
    "FOXJ3",
    "FOXK1",
    "FOXK2",
    "FOXL1",
    "FOXL2",
    "FOXL2NB",
    "FOXM1",
    "FOXN1",
    "FOXN2",
    "FOXN3",
    "FOXN3-AS1",
    "FOXN4",
    "FOXO1",
    "FOXO3",
    "FOXO4",
    "FOXO6",
    "FOXP1",
    "FOXP1-IT1",
    "FOXP2",
    "FOXP3",
    "FOXP4",
    "FOXQ1",
    "FOXR1",
    "FOXR2",
    "FOXRED1",
    "FOXRED2",
    "FOXS1",
    "FPGS",
    "FPGT",
    "FPR1",
    "FPR2",
    "FPR3",
    "FRA10AC1",
    "FRAS1",
    "FRAT1",
    "FRAT2",
    "FREM1",
    "FREM2",
    "FREM3",
    "FRG1",
    "FRG1BP",
    "FRG2",
    "FRG2B",
    "FRG2C",
    "FRG2DP",
    "FRK",
    "FRMD1",
    "FRMD3",
    "FRMD4A",
    "FRMD4B",
    "FRMD5",
    "FRMD6",
    "FRMD7",
    "FRMD8",
    "FRMPD1",
    "FRMPD2",
    "FRMPD3",
    "FRMPD4",
    "FRRS1",
    "FRRS1L",
    "FRS2",
    "FRS3",
    "FRY",
    "FRYL",
    "FRZB",
    "FSCB",
    "FSCN1",
    "FSCN2",
    "FSCN3",
    "FSD1",
    "FSD1L",
    "FSD2",
    "FSHB",
    "FSHR",
    "FSIP1",
    "FSIP2",
    "FST",
    "FSTL1",
    "FSTL3",
    "FSTL4",
    "FSTL5",
    "FTCD",
    "FTH1",
    "FTH1P3",
    "FTHL17",
    "FTL",
    "FTLP10",
    "FTMT",
    "FTO",
    "FTSJ1",
    "FTSJ3",
    "FUBP1",
    "FUBP3",
    "FUCA1",
    "FUCA2",
    "FUK",
    "FUNDC1",
    "FUNDC2",
    "FUOM",
    "FURIN",
    "FUS",
    "FUT1",
    "FUT10",
    "FUT11",
    "FUT2",
    "FUT3",
    "FUT4",
    "FUT5",
    "FUT6",
    "FUT7",
    "FUT8",
    "FUT8-AS1",
    "FUT9",
    "FUZ",
    "FXN",
    "FXR1",
    "FXR2",
    "FXYD1",
    "FXYD2",
    "FXYD3",
    "FXYD4",
    "FXYD5",
    "FXYD6",
    "FXYD7",
    "FYB",
    "FYCO1",
    "FYN",
    "FYTTD1",
    "FZD1",
    "FZD10",
    "FZD2",
    "FZD3",
    "FZD4",
    "FZD5",
    "FZD6",
    "FZD7",
    "FZD8",
    "FZD9",
    "FZR1",
    "G0S2",
    "G2E3",
    "G3BP1",
    "G3BP2",
    "G6PC",
    "G6PC2",
    "G6PC3",
    "G6PD",
    "GAA",
    "GAB1",
    "GAB2",
    "GAB3",
    "GAB4",
    "GABARAP",
    "GABARAPL1",
    "GABARAPL2",
    "GABBR1",
    "GABBR2",
    "GABPA",
    "GABPB1",
    "GABPB1-AS1",
    "GABPB2",
    "GABRA1",
    "GABRA2",
    "GABRA3",
    "GABRA4",
    "GABRA5",
    "GABRA6",
    "GABRB1",
    "GABRB2",
    "GABRB3",
    "GABRD",
    "GABRE",
    "GABRG1",
    "GABRG2",
    "GABRG3",
    "GABRP",
    "GABRQ",
    "GABRR1",
    "GABRR2",
    "GABRR3",
    "GAD1",
    "GAD2",
    "GADD45A",
    "GADD45B",
    "GADD45G",
    "GADD45GIP1",
    "GADL1",
    "GAGE10",
    "GAGE12B",
    "GAGE12C",
    "GAGE12D",
    "GAGE12E",
    "GAGE12F",
    "GAGE12G",
    "GAGE12H",
    "GAGE12I",
    "GAGE12J",
    "GAGE2A",
    "GAGE2B",
    "GAGE2C",
    "GAGE2E",
    "GAGE4",
    "GAGE5",
    "GAGE6",
    "GAGE7",
    "GAGE8",
    "GAK",
    "GAL",
    "GAL3ST1",
    "GAL3ST2",
    "GAL3ST3",
    "GAL3ST4",
    "GALC",
    "GALE",
    "GALK1",
    "GALK2",
    "GALM",
    "GALNS",
    "GALNT1",
    "GALNT10",
    "GALNT11",
    "GALNT12",
    "GALNT13",
    "GALNT14",
    "GALNT15",
    "GALNT16",
    "GALNT18",
    "GALNT2",
    "GALNT3",
    "GALNT4",
    "GALNT5",
    "GALNT6",
    "GALNT7",
    "GALNT8",
    "GALNT9",
    "GALNTL5",
    "GALNTL6",
    "GALP",
    "GALR1",
    "GALR2",
    "GALR3",
    "GALT",
    "GAMT",
    "GAN",
    "GANAB",
    "GANC",
    "GAP43",
    "GAPDH",
    "GAPDHS",
    "GAPT",
    "GAPVD1",
    "GAR1",
    "GAREM1",
    "GARNL3",
    "GARS",
    "GART",
    "GAS1",
    "GAS2",
    "GAS2L1",
    "GAS2L1P2",
    "GAS2L2",
    "GAS2L3",
    "GAS5",
    "GAS6",
    "GAS7",
    "GAS8",
    "GAST",
    "GATA1",
    "GATA2",
    "GATA3",
    "GATA4",
    "GATA5",
    "GATA6",
    "GATAD1",
    "GATAD2A",
    "GATAD2B",
    "GATB",
    "GATC",
    "GATM",
    "GATS",
    "GATSL2",
    "GATSL3",
    "GBA",
    "GBA2",
    "GBA3",
    "GBAP1",
    "GBAS",
    "GBE1",
    "GBF1",
    "GBGT1",
    "GBP1",
    "GBP1P1",
    "GBP2",
    "GBP3",
    "GBP4",
    "GBP5",
    "GBP6",
    "GBP7",
    "GBX1",
    "GBX2",
    "GC",
    "GCA",
    "GCAT",
    "GCC1",
    "GCC2",
    "GCDH",
    "GCFC2",
    "GCG",
    "GCGR",
    "GCH1",
    "GCHFR",
    "GCK",
    "GCKR",
    "GCLC",
    "GCLM",
    "GCM1",
    "GCM2",
    "GCN1",
    "GCNT1",
    "GCNT2",
    "GCNT3",
    "GCNT4",
    "GCNT7",
    "GCOM1",
    "GCSAM",
    "GCSAML",
    "GCSH",
    "GDA",
    "GDAP1",
    "GDAP1L1",
    "GDAP2",
    "GDE1",
    "GDF1",
    "GDF10",
    "GDF11",
    "GDF15",
    "GDF3",
    "GDF5",
    "GDF6",
    "GDF7",
    "GDI1",
    "GDI2",
    "GDNF",
    "GDPD1",
    "GDPD2",
    "GDPD3",
    "GDPD4",
    "GDPD5",
    "GDPGP1",
    "GEM",
    "GEMIN2",
    "GEMIN4",
    "GEMIN5",
    "GEMIN6",
    "GEMIN7",
    "GEMIN8",
    "GEMIN8P4",
    "GEN1",
    "GET4",
    "GFAP",
    "GFER",
    "GFI1",
    "GFI1B",
    "GFM1",
    "GFM2",
    "GFOD1",
    "GFOD2",
    "GFPT1",
    "GFPT2",
    "GFRA1",
    "GFRA2",
    "GFRA3",
    "GFRA4",
    "GFRAL",
    "GFY",
    "GGA1",
    "GGA2",
    "GGA3",
    "GGACT",
    "GGCT",
    "GGCX",
    "GGH",
    "GGN",
    "GGNBP2",
    "GGPS1",
    "GGT1",
    "GGT3P",
    "GGT5",
    "GGT6",
    "GGT7",
    "GGT8P",
    "GGTA1P",
    "GGTLC1",
    "GGTLC2",
    "GH1",
    "GH2",
    "GHDC",
    "GHITM",
    "GHR",
    "GHRH",
    "GHRHR",
    "GHRL",
    "GHRLOS",
    "GHSR",
    "GID4",
    "GID8",
    "GIF",
    "GIGYF1",
    "GIGYF2",
    "GIMAP1",
    "GIMAP2",
    "GIMAP4",
    "GIMAP5",
    "GIMAP6",
    "GIMAP7",
    "GIMAP8",
    "GIMD1",
    "GIN1",
    "GINM1",
    "GINS1",
    "GINS2",
    "GINS3",
    "GINS4",
    "GIP",
    "GIPC1",
    "GIPC2",
    "GIPC3",
    "GIPR",
    "GIT1",
    "GIT2",
    "GJA1",
    "GJA10",
    "GJA3",
    "GJA4",
    "GJA5",
    "GJA8",
    "GJA9",
    "GJB1",
    "GJB2",
    "GJB3",
    "GJB4",
    "GJB5",
    "GJB6",
    "GJB7",
    "GJC1",
    "GJC2",
    "GJC3",
    "GJD2",
    "GJD3",
    "GJD4",
    "GK",
    "GK2",
    "GK5",
    "GKAP1",
    "GKN1",
    "GKN2",
    "GLA",
    "GLB1",
    "GLB1L",
    "GLB1L2",
    "GLB1L3",
    "GLCCI1",
    "GLCE",
    "GLDC",
    "GLDN",
    "GLE1",
    "GLG1",
    "GLI1",
    "GLI2",
    "GLI3",
    "GLI4",
    "GLIDR",
    "GLIPR1",
    "GLIPR1L1",
    "GLIPR1L2",
    "GLIPR2",
    "GLIS1",
    "GLIS2",
    "GLIS3",
    "GLIS3-AS1",
    "GLMN",
    "GLMP",
    "GLO1",
    "GLOD4",
    "GLOD5",
    "GLP1R",
    "GLP2R",
    "GLRA1",
    "GLRA2",
    "GLRA3",
    "GLRA4",
    "GLRB",
    "GLRX",
    "GLRX2",
    "GLRX3",
    "GLRX5",
    "GLS",
    "GLS2",
    "GLT1D1",
    "GLT6D1",
    "GLT8D1",
    "GLT8D2",
    "GLTP",
    "GLTPD2",
    "GLTSCR1",
    "GLTSCR1L",
    "GLTSCR2",
    "GLUD1",
    "GLUD2",
    "GLUL",
    "GLYAT",
    "GLYATL1",
    "GLYATL2",
    "GLYATL3",
    "GLYCAM1",
    "GLYCTK",
    "GLYR1",
    "GM2A",
    "GMCL1",
    "GMDS",
    "GMEB1",
    "GMEB2",
    "GMFB",
    "GMFG",
    "GMIP",
    "GML",
    "GMNC",
    "GMNN",
    "GMPPA",
    "GMPPB",
    "GMPR",
    "GMPR2",
    "GMPS",
    "GNA11",
    "GNA12",
    "GNA13",
    "GNA14",
    "GNA15",
    "GNAI1",
    "GNAI2",
    "GNAI3",
    "GNAL",
    "GNAO1",
    "GNAQ",
    "GNAS",
    "GNAS-AS1",
    "GNAT1",
    "GNAT2",
    "GNAZ",
    "GNB1",
    "GNB1L",
    "GNB2",
    "GNB3",
    "GNB4",
    "GNB5",
    "GNE",
    "GNG10",
    "GNG11",
    "GNG12",
    "GNG13",
    "GNG2",
    "GNG3",
    "GNG4",
    "GNG5",
    "GNG7",
    "GNG8",
    "GNGT1",
    "GNGT2",
    "GNL1",
    "GNL2",
    "GNL3",
    "GNL3L",
    "GNLY",
    "GNMT",
    "GNPAT",
    "GNPDA1",
    "GNPDA2",
    "GNPNAT1",
    "GNPTAB",
    "GNPTG",
    "GNRH1",
    "GNRH2",
    "GNRHR",
    "GNRHR2",
    "GNS",
    "GOLGA1",
    "GOLGA2",
    "GOLGA2P2Y",
    "GOLGA2P3Y",
    "GOLGA2P7",
    "GOLGA3",
    "GOLGA4",
    "GOLGA5",
    "GOLGA6A",
    "GOLGA6B",
    "GOLGA6C",
    "GOLGA6D",
    "GOLGA6L1",
    "GOLGA6L22",
    "GOLGA6L5P",
    "GOLGA6L6",
    "GOLGA6L9",
    "GOLGA7",
    "GOLGA7B",
    "GOLGA8A",
    "GOLGA8B",
    "GOLGA8DP",
    "GOLGA8IP",
    "GOLGA8O",
    "GOLGB1",
    "GOLIM4",
    "GOLM1",
    "GOLPH3",
    "GOLPH3L",
    "GOLT1A",
    "GOLT1B",
    "GON7",
    "GOPC",
    "GORAB",
    "GORASP1",
    "GORASP2",
    "GOSR1",
    "GOSR2",
    "GOT1",
    "GOT1L1",
    "GOT2",
    "GP1BA",
    "GP2",
    "GP5",
    "GP6",
    "GP9",
    "GPA33",
    "GPAA1",
    "GPALPP1",
    "GPAM",
    "GPANK1",
    "GPAT2",
    "GPAT3",
    "GPAT4",
    "GPATCH1",
    "GPATCH11",
    "GPATCH2",
    "GPATCH2L",
    "GPATCH3",
    "GPATCH4",
    "GPATCH8",
    "GPBAR1",
    "GPBP1",
    "GPBP1L1",
    "GPC1",
    "GPC2",
    "GPC3",
    "GPC4",
    "GPC5",
    "GPC6",
    "GPCPD1",
    "GPD1",
    "GPD1L",
    "GPD2",
    "GPER1",
    "GPHA2",
    "GPHB5",
    "GPHN",
    "GPI",
    "GPIHBP1",
    "GPKOW",
    "GPLD1",
    "GPM6A",
    "GPM6B",
    "GPN1",
    "GPN2",
    "GPN3",
    "GPNMB",
    "GPR1",
    "GPR101",
    "GPR107",
    "GPR108",
    "GPR119",
    "GPR12",
    "GPR132",
    "GPR135",
    "GPR137",
    "GPR137B",
    "GPR137C",
    "GPR139",
    "GPR141",
    "GPR142",
    "GPR143",
    "GPR146",
    "GPR148",
    "GPR149",
    "GPR15",
    "GPR150",
    "GPR151",
    "GPR152",
    "GPR153",
    "GPR155",
    "GPR156",
    "GPR157",
    "GPR158",
    "GPR158-AS1",
    "GPR160",
    "GPR162",
    "GPR17",
    "GPR171",
    "GPR173",
    "GPR174",
    "GPR176",
    "GPR179",
    "GPR18",
    "GPR180",
    "GPR182",
    "GPR183",
    "GPR19",
    "GPR20",
    "GPR21",
    "GPR22",
    "GPR25",
    "GPR26",
    "GPR27",
    "GPR3",
    "GPR31",
    "GPR32",
    "GPR34",
    "GPR35",
    "GPR37",
    "GPR37L1",
    "GPR39",
    "GPR4",
    "GPR45",
    "GPR50",
    "GPR52",
    "GPR55",
    "GPR6",
    "GPR61",
    "GPR62",
    "GPR63",
    "GPR65",
    "GPR68",
    "GPR75",
    "GPR78",
    "GPR82",
    "GPR83",
    "GPR84",
    "GPR85",
    "GPR87",
    "GPR88",
    "GPR89B",
    "GPRASP1",
    "GPRASP2",
    "GPRC5A",
    "GPRC5B",
    "GPRC5C",
    "GPRC5D",
    "GPRC6A",
    "GPRIN1",
    "GPRIN2",
    "GPRIN3",
    "GPS1",
    "GPS2",
    "GPSM1",
    "GPSM2",
    "GPSM3",
    "GPT",
    "GPT2",
    "GPX1",
    "GPX2",
    "GPX3",
    "GPX4",
    "GPX5",
    "GPX6",
    "GPX7",
    "GPX8",
    "GRAMD1A",
    "GRAMD1B",
    "GRAMD1C",
    "GRAMD2",
    "GRAMD3",
    "GRAMD4",
    "GRAP",
    "GRAP2",
    "GRASP",
    "GRB10",
    "GRB14",
    "GRB2",
    "GRB7",
    "GREB1",
    "GREM1",
    "GREM2",
    "GRHL1",
    "GRHL2",
    "GRHL3",
    "GRHPR",
    "GRIA1",
    "GRIA2",
    "GRIA3",
    "GRIA4",
    "GRID1",
    "GRID1-AS1",
    "GRID2",
    "GRIFIN",
    "GRIK1",
    "GRIK2",
    "GRIK3",
    "GRIK4",
    "GRIK5",
    "GRIN1",
    "GRIN2A",
    "GRIN2B",
    "GRIN2C",
    "GRIN2D",
    "GRIN3A",
    "GRIN3B",
    "GRINA",
    "GRIP1",
    "GRIP2",
    "GRIPAP1",
    "GRK1",
    "GRK2",
    "GRK3",
    "GRK4",
    "GRK5",
    "GRK6",
    "GRK7",
    "GRM2",
    "GRM3",
    "GRM4",
    "GRM5",
    "GRM6",
    "GRM7",
    "GRM8",
    "GRN",
    "GRP",
    "GRPEL1",
    "GRPEL2",
    "GRPR",
    "GRSF1",
    "GRTP1",
    "GRWD1",
    "GRXCR1",
    "GRXCR2",
    "GSAP",
    "GSC",
    "GSC2",
    "GSDMA",
    "GSDMB",
    "GSDMC",
    "GSDMD",
    "GSE1",
    "GSG1",
    "GSG1L",
    "GSG2",
    "GSK3A",
    "GSK3B",
    "GSKIP",
    "GSN",
    "GSPT1",
    "GSPT2",
    "GSR",
    "GSS",
    "GSTA1",
    "GSTA2",
    "GSTA3",
    "GSTA4",
    "GSTA5",
    "GSTA7P",
    "GSTCD",
    "GSTK1",
    "GSTM1",
    "GSTM2",
    "GSTM2P1",
    "GSTM3",
    "GSTM4",
    "GSTM5",
    "GSTO1",
    "GSTO2",
    "GSTP1",
    "GSTT1",
    "GSTT2",
    "GSTT2B",
    "GSTTP1",
    "GSTTP2",
    "GSTZ1",
    "GSX1",
    "GSX2",
    "GTDC1",
    "GTF2A1",
    "GTF2A1L",
    "GTF2A2",
    "GTF2B",
    "GTF2E1",
    "GTF2E2",
    "GTF2F1",
    "GTF2F2",
    "GTF2H1",
    "GTF2H2",
    "GTF2H2C_2",
    "GTF2H3",
    "GTF2H4",
    "GTF2H5",
    "GTF2I",
    "GTF2IP1",
    "GTF2IP4",
    "GTF2IRD1",
    "GTF2IRD1P1",
    "GTF2IRD2",
    "GTF2IRD2B",
    "GTF3A",
    "GTF3C1",
    "GTF3C2",
    "GTF3C3",
    "GTF3C4",
    "GTF3C5",
    "GTF3C6",
    "GTPBP1",
    "GTPBP10",
    "GTPBP2",
    "GTPBP3",
    "GTPBP4",
    "GTPBP6",
    "GTPBP8",
    "GTSE1",
    "GTSF1",
    "GTSF1L",
    "GUCA1A",
    "GUCA1B",
    "GUCA1C",
    "GUCA2A",
    "GUCA2B",
    "GUCD1",
    "GUCY1A2",
    "GUCY1A3",
    "GUCY1B3",
    "GUCY2C",
    "GUCY2D",
    "GUCY2F",
    "GUF1",
    "GUK1",
    "GULP1",
    "GUSB",
    "GUSBP11",
    "GUSBP2",
    "GUSBP5",
    "GVINP1",
    "GXYLT1",
    "GXYLT2",
    "GYG1",
    "GYG2",
    "GYPA",
    "GYPB",
    "GYPC",
    "GYPE",
    "GYS1",
    "GYS2",
    "GZF1",
    "GZMA",
    "GZMB",
    "GZMH",
    "GZMK",
    "GZMM",
    "H19",
    "H1F0",
    "H1FNT",
    "H1FOO",
    "H1FX",
    "H2AFB1",
    "H2AFB2",
    "H2AFB3",
    "H2AFJ",
    "H2AFV",
    "H2AFX",
    "H2AFY",
    "H2AFY2",
    "H2AFZ",
    "H2BFWT",
    "H2BFXP",
    "H3F3A",
    "H3F3AP4",
    "H3F3B",
    "H3F3C",
    "H6PD",
    "HAAO",
    "HABP2",
    "HABP4",
    "HACD1",
    "HACD2",
    "HACD3",
    "HACD4",
    "HACE1",
    "HACL1",
    "HADH",
    "HADHA",
    "HADHB",
    "HAGH",
    "HAGHL",
    "HAL",
    "HAMP",
    "HAND1",
    "HAND2",
    "HAND2-AS1",
    "HAO1",
    "HAO2",
    "HAP1",
    "HAPLN1",
    "HAPLN2",
    "HAPLN3",
    "HAPLN4",
    "HAR1A",
    "HAR1B",
    "HARBI1",
    "HARS",
    "HARS2",
    "HAS1",
    "HAS2",
    "HAS2-AS1",
    "HAS3",
    "HAT1",
    "HAUS1",
    "HAUS2",
    "HAUS3",
    "HAUS4",
    "HAUS5",
    "HAUS6",
    "HAUS7",
    "HAUS8",
    "HAVCR1P1",
    "HAVCR2",
    "HAX1",
    "HBA1",
    "HBA2",
    "HBB",
    "HBBP1",
    "HBCBP",
    "HBD",
    "HBE1",
    "HBEGF",
    "HBG1",
    "HBG2",
    "HBM",
    "HBP1",
    "HBQ1",
    "HBS1L",
    "HBZ",
    "HCAR1",
    "HCAR2",
    "HCAR3",
    "HCCS",
    "HCFC1",
    "HCFC1R1",
    "HCFC2",
    "HCG22",
    "HCG26",
    "HCG27",
    "HCG4",
    "HCG4B",
    "HCK",
    "HCLS1",
    "HCN1",
    "HCN2",
    "HCN3",
    "HCN4",
    "HCP5",
    "HCRT",
    "HCRTR1",
    "HCRTR2",
    "HCST",
    "HDAC1",
    "HDAC10",
    "HDAC11",
    "HDAC2",
    "HDAC3",
    "HDAC4",
    "HDAC5",
    "HDAC6",
    "HDAC7",
    "HDAC8",
    "HDAC9",
    "HDC",
    "HDDC2",
    "HDDC3",
    "HDGF",
    "HDGFL1",
    "HDGFRP2",
    "HDGFRP3",
    "HDHD2",
    "HDHD3",
    "HDLBP",
    "HDX",
    "HEATR1",
    "HEATR3",
    "HEATR4",
    "HEATR5A",
    "HEATR5B",
    "HEATR6",
    "HEATR9",
    "HEBP1",
    "HEBP2",
    "HECA",
    "HECTD1",
    "HECTD2",
    "HECTD2-AS1",
    "HECTD3",
    "HECTD4",
    "HECW1",
    "HECW2",
    "HEG1",
    "HELB",
    "HELLS",
    "HELQ",
    "HELZ",
    "HELZ2",
    "HEMGN",
    "HEMK1",
    "HENMT1",
    "HEPACAM",
    "HEPACAM2",
    "HEPH",
    "HEPHL1",
    "HEPN1",
    "HERC1",
    "HERC2",
    "HERC2P2",
    "HERC2P7",
    "HERC3",
    "HERC4",
    "HERC5",
    "HERC6",
    "HERPUD2",
    "HES1",
    "HES2",
    "HES3",
    "HES4",
    "HES5",
    "HES6",
    "HES7",
    "HESX1",
    "HEXA",
    "HEXA-AS1",
    "HEXB",
    "HEXDC",
    "HEXIM1",
    "HEXIM2",
    "HEY1",
    "HEY2",
    "HEYL",
    "HFE",
    "HFE2",
    "HFM1",
    "HGC6.3",
    "HGD",
    "HGF",
    "HGFAC",
    "HGH1",
    "HGS",
    "HGSNAT",
    "HHAT",
    "HHATL",
    "HHEX",
    "HHIP",
    "HHIPL1",
    "HHIPL2",
    "HHLA1",
    "HHLA2",
    "HHLA3",
    "HIBADH",
    "HIBCH",
    "HIC1",
    "HIC2",
    "HID1",
    "HIF1A",
    "HIF1AN",
    "HIF3A",
    "HIGD1A",
    "HIGD1B",
    "HIGD1C",
    "HIGD2A",
    "HIGD2B",
    "HIKESHI",
    "HILPDA",
    "HINFP",
    "HINT1",
    "HINT2",
    "HINT3",
    "HIP1",
    "HIP1R",
    "HIPK1",
    "HIPK2",
    "HIPK3",
    "HIPK4",
    "HIRA",
    "HIRIP3",
    "HIST1H1A",
    "HIST1H1B",
    "HIST1H1C",
    "HIST1H1D",
    "HIST1H1E",
    "HIST1H1T",
    "HIST1H2AA",
    "HIST1H2AB",
    "HIST1H2AC",
    "HIST1H2AD",
    "HIST1H2AE",
    "HIST1H2AG",
    "HIST1H2AH",
    "HIST1H2AI",
    "HIST1H2AJ",
    "HIST1H2AK",
    "HIST1H2AL",
    "HIST1H2AM",
    "HIST1H2BA",
    "HIST1H2BB",
    "HIST1H2BC",
    "HIST1H2BD",
    "HIST1H2BE",
    "HIST1H2BF",
    "HIST1H2BG",
    "HIST1H2BH",
    "HIST1H2BI",
    "HIST1H2BJ",
    "HIST1H2BK",
    "HIST1H2BL",
    "HIST1H2BM",
    "HIST1H2BN",
    "HIST1H2BO",
    "HIST1H3A",
    "HIST1H3B",
    "HIST1H3C",
    "HIST1H3D",
    "HIST1H3E",
    "HIST1H3F",
    "HIST1H3G",
    "HIST1H3H",
    "HIST1H3I",
    "HIST1H3J",
    "HIST1H4A",
    "HIST1H4B",
    "HIST1H4C",
    "HIST1H4D",
    "HIST1H4E",
    "HIST1H4F",
    "HIST1H4G",
    "HIST1H4H",
    "HIST1H4I",
    "HIST1H4J",
    "HIST1H4K",
    "HIST1H4L",
    "HIST2H2AA3",
    "HIST2H2AA4",
    "HIST2H2AB",
    "HIST2H2AC",
    "HIST2H2BE",
    "HIST2H2BF",
    "HIST2H3A",
    "HIST2H3C",
    "HIST2H3D",
    "HIST2H4A",
    "HIST2H4B",
    "HIST3H2A",
    "HIST3H2BB",
    "HIST3H3",
    "HIST4H4",
    "HIVEP1",
    "HIVEP2",
    "HIVEP3",
    "HJURP",
    "HK1",
    "HK2",
    "HK3",
    "HKDC1",
    "HKR1",
    "HLA-A",
    "HLA-B",
    "HLA-C",
    "HLA-DMA",
    "HLA-DMB",
    "HLA-DOA",
    "HLA-DOB",
    "HLA-DPA1",
    "HLA-DPB1",
    "HLA-DPB2",
    "HLA-DQA2",
    "HLA-DQB1",
    "HLA-DRA",
    "HLA-DRB1",
    "HLA-DRB3",
    "HLA-DRB4",
    "HLA-DRB5",
    "HLA-DRB6",
    "HLA-E",
    "HLA-F",
    "HLA-G",
    "HLA-H",
    "HLCS",
    "HLF",
    "HLTF",
    "HLX",
    "HM13",
    "HMBOX1",
    "HMBS",
    "HMCES",
    "HMCN1",
    "HMG20A",
    "HMG20B",
    "HMGA1",
    "HMGA2",
    "HMGB1",
    "HMGB2",
    "HMGB3",
    "HMGB3P1",
    "HMGB4",
    "HMGCL",
    "HMGCLL1",
    "HMGCR",
    "HMGCS1",
    "HMGCS2",
    "HMGN1",
    "HMGN2",
    "HMGN2P46",
    "HMGN3",
    "HMGN4",
    "HMGN5",
    "HMGXB3",
    "HMHB1",
    "HMMR",
    "HMOX1",
    "HMOX2",
    "HMP19",
    "HMSD",
    "HMX1",
    "HMX2",
    "HMX3",
    "HN1",
    "HN1L",
    "HNF1A",
    "HNF1A-AS1",
    "HNF1B",
    "HNF4A",
    "HNF4G",
    "HNMT",
    "HNRNPA0",
    "HNRNPA1",
    "HNRNPA1L2",
    "HNRNPA1P10",
    "HNRNPA1P33",
    "HNRNPA2B1",
    "HNRNPA3",
    "HNRNPA3P1",
    "HNRNPAB",
    "HNRNPC",
    "HNRNPCL1",
    "HNRNPCL2",
    "HNRNPCL3",
    "HNRNPD",
    "HNRNPDL",
    "HNRNPF",
    "HNRNPH1",
    "HNRNPH2",
    "HNRNPH3",
    "HNRNPK",
    "HNRNPKP3",
    "HNRNPL",
    "HNRNPLL",
    "HNRNPM",
    "HNRNPR",
    "HNRNPU",
    "HNRNPUL1",
    "HNRNPUL2",
    "HOGA1",
    "HOMER1",
    "HOMER3",
    "HOMEZ",
    "HOOK1",
    "HOOK2",
    "HOOK3",
    "HOPX",
    "HORMAD1",
    "HORMAD2",
    "HOTAIR",
    "HOTTIP",
    "HOXA1",
    "HOXA10",
    "HOXA11",
    "HOXA11-AS",
    "HOXA13",
    "HOXA2",
    "HOXA3",
    "HOXA4",
    "HOXA5",
    "HOXA6",
    "HOXA7",
    "HOXA9",
    "HOXB1",
    "HOXB13",
    "HOXB2",
    "HOXB3",
    "HOXB4",
    "HOXB5",
    "HOXB6",
    "HOXB7",
    "HOXB8",
    "HOXB9",
    "HOXC10",
    "HOXC11",
    "HOXC12",
    "HOXC13",
    "HOXC4",
    "HOXC5",
    "HOXC6",
    "HOXC8",
    "HOXC9",
    "HOXD1",
    "HOXD10",
    "HOXD11",
    "HOXD12",
    "HOXD13",
    "HOXD3",
    "HOXD4",
    "HOXD8",
    "HOXD9",
    "HP",
    "HP1BP3",
    "HPCA",
    "HPCAL1",
    "HPCAL4",
    "HPD",
    "HPDL",
    "HPF1",
    "HPGD",
    "HPGDS",
    "HPN",
    "HPN-AS1",
    "HPR",
    "HPRT1",
    "HPS1",
    "HPS3",
    "HPS4",
    "HPS5",
    "HPS6",
    "HPSE",
    "HPSE2",
    "HPVC1",
    "HPX",
    "HPYR1",
    "HR",
    "HRAS",
    "HRASLS",
    "HRASLS2",
    "HRASLS5",
    "HRAT56",
    "HRC",
    "HRCT1",
    "HRG",
    "HRH1",
    "HRH2",
    "HRH3",
    "HRH4",
    "HRK",
    "HRNR",
    "HS1BP3",
    "HS2ST1",
    "HS3ST1",
    "HS3ST2",
    "HS3ST3A1",
    "HS3ST3B1",
    "HS3ST5",
    "HS3ST6",
    "HS6ST1",
    "HS6ST2",
    "HS6ST2-AS1",
    "HS6ST3",
    "HSBP1",
    "HSCB",
    "HSD11B1",
    "HSD11B1L",
    "HSD11B2",
    "HSD17B1",
    "HSD17B10",
    "HSD17B11",
    "HSD17B12",
    "HSD17B13",
    "HSD17B14",
    "HSD17B2",
    "HSD17B3",
    "HSD17B4",
    "HSD17B6",
    "HSD17B7",
    "HSD17B7P2",
    "HSD17B8",
    "HSD3B1",
    "HSD3B2",
    "HSD3B7",
    "HSD52",
    "HSDL1",
    "HSDL2",
    "HSF1",
    "HSF2",
    "HSF2BP",
    "HSF4",
    "HSF5",
    "HSFX1",
    "HSFX2",
    "HSFY1",
    "HSFY1P1",
    "HSFY2",
    "HSH2D",
    "HSP90AA1",
    "HSP90AB1",
    "HSP90B1",
    "HSPA12A",
    "HSPA12B",
    "HSPA13",
    "HSPA14",
    "HSPA1A",
    "HSPA1B",
    "HSPA1L",
    "HSPA2",
    "HSPA4",
    "HSPA4L",
    "HSPA5",
    "HSPA6",
    "HSPA7",
    "HSPA8",
    "HSPA9",
    "HSPB1",
    "HSPB11",
    "HSPB2",
    "HSPB3",
    "HSPB6",
    "HSPB7",
    "HSPB8",
    "HSPB9",
    "HSPBAP1",
    "HSPBP1",
    "HSPD1",
    "HSPE1",
    "HSPG2",
    "HSPH1",
    "HTATIP2",
    "HTATSF1",
    "HTATSF1P2",
    "HTN1",
    "HTN3",
    "HTR1A",
    "HTR1B",
    "HTR1D",
    "HTR1E",
    "HTR1F",
    "HTR2A",
    "HTR2B",
    "HTR2C",
    "HTR3A",
    "HTR3B",
    "HTR3C",
    "HTR3D",
    "HTR3E",
    "HTR4",
    "HTR5A",
    "HTR6",
    "HTR7",
    "HTR7P1",
    "HTRA1",
    "HTRA2",
    "HTRA3",
    "HTRA4",
    "HTT",
    "HULC",
    "HUNK",
    "HUS1",
    "HUS1B",
    "HUWE1",
    "HVCN1",
    "HYAL1",
    "HYAL2",
    "HYAL3",
    "HYAL4",
    "HYALP1",
    "HYDIN",
    "HYI",
    "HYKK",
    "HYLS1",
    "HYMAI",
    "HYOU1",
    "HYPK",
    "HYPM",
    "IAH1",
    "IAPP",
    "IARS",
    "IARS2",
    "IBA57",
    "IBSP",
    "IBTK",
    "ICA1",
    "ICA1L",
    "ICAM1",
    "ICAM2",
    "ICAM3",
    "ICAM4",
    "ICAM5",
    "ICE1",
    "ICE2",
    "ICK",
    "ICMT",
    "ICOS",
    "ICOSLG",
    "ID1",
    "ID2",
    "ID2-AS1",
    "ID3",
    "ID4",
    "IDE",
    "IDH1",
    "IDH2",
    "IDH3A",
    "IDH3B",
    "IDH3G",
    "IDI1",
    "IDI2",
    "IDNK",
    "IDO1",
    "IDO2",
    "IDS",
    "IDUA",
    "IER2",
    "IER3",
    "IER3IP1",
    "IER5",
    "IER5L",
    "IFFO1",
    "IFFO2",
    "IFI16",
    "IFI27",
    "IFI27L1",
    "IFI27L2",
    "IFI30",
    "IFI35",
    "IFI44",
    "IFI44L",
    "IFI6",
    "IFIH1",
    "IFIT1",
    "IFIT1B",
    "IFIT2",
    "IFIT3",
    "IFIT5",
    "IFITM1",
    "IFITM2",
    "IFITM3",
    "IFITM4P",
    "IFITM5",
    "IFNA1",
    "IFNA10",
    "IFNA13",
    "IFNA14",
    "IFNA16",
    "IFNA17",
    "IFNA2",
    "IFNA21",
    "IFNA4",
    "IFNA5",
    "IFNA6",
    "IFNA7",
    "IFNA8",
    "IFNAR1",
    "IFNAR2",
    "IFNB1",
    "IFNE",
    "IFNG",
    "IFNGR1",
    "IFNGR2",
    "IFNK",
    "IFNL1",
    "IFNL2",
    "IFNL3",
    "IFNLR1",
    "IFNW1",
    "IFRD1",
    "IFRD2",
    "IFT122",
    "IFT140",
    "IFT172",
    "IFT20",
    "IFT22",
    "IFT27",
    "IFT43",
    "IFT46",
    "IFT52",
    "IFT57",
    "IFT74",
    "IFT80",
    "IFT81",
    "IFT88",
    "IGBP1",
    "IGBP1P1",
    "IGDCC3",
    "IGDCC4",
    "IGF1",
    "IGF1R",
    "IGF2",
    "IGF2BP1",
    "IGF2BP2",
    "IGF2BP3",
    "IGF2R",
    "IGFALS",
    "IGFBP1",
    "IGFBP2",
    "IGFBP3",
    "IGFBP4",
    "IGFBP5",
    "IGFBP6",
    "IGFBP7",
    "IGFBPL1",
    "IGFL1",
    "IGFL2",
    "IGFL3",
    "IGFL4",
    "IGFLR1",
    "IGHMBP2",
    "IGIP",
    "IGLL1",
    "IGLON5",
    "IGSF1",
    "IGSF10",
    "IGSF11",
    "IGSF21",
    "IGSF22",
    "IGSF23",
    "IGSF3",
    "IGSF5",
    "IGSF6",
    "IGSF8",
    "IGSF9",
    "IHH",
    "IK",
    "IKBIP",
    "IKBKAP",
    "IKBKB",
    "IKBKE",
    "IKBKG",
    "IKZF1",
    "IKZF2",
    "IKZF3",
    "IKZF4",
    "IKZF5",
    "IL10",
    "IL10RA",
    "IL10RB",
    "IL11",
    "IL12A",
    "IL12B",
    "IL12RB1",
    "IL12RB2",
    "IL13",
    "IL13RA1",
    "IL13RA2",
    "IL15",
    "IL15RA",
    "IL16",
    "IL17A",
    "IL17B",
    "IL17C",
    "IL17D",
    "IL17F",
    "IL17RA",
    "IL17RB",
    "IL17RC",
    "IL17RD",
    "IL17RE",
    "IL17REL",
    "IL18",
    "IL18BP",
    "IL18R1",
    "IL18RAP",
    "IL19",
    "IL1A",
    "IL1B",
    "IL1F10",
    "IL1R1",
    "IL1R2",
    "IL1RAP",
    "IL1RAPL1",
    "IL1RAPL2",
    "IL1RL1",
    "IL1RL2",
    "IL1RN",
    "IL2",
    "IL20",
    "IL20RA",
    "IL20RB",
    "IL21",
    "IL21R",
    "IL22",
    "IL22RA1",
    "IL22RA2",
    "IL23A",
    "IL23R",
    "IL24",
    "IL25",
    "IL26",
    "IL27",
    "IL27RA",
    "IL2RA",
    "IL2RB",
    "IL2RG",
    "IL3",
    "IL31",
    "IL31RA",
    "IL32",
    "IL33",
    "IL34",
    "IL36A",
    "IL36B",
    "IL36G",
    "IL36RN",
    "IL37",
    "IL3RA",
    "IL4",
    "IL4I1",
    "IL4R",
    "IL5",
    "IL5RA",
    "IL6",
    "IL6R",
    "IL6ST",
    "IL7",
    "IL7R",
    "IL9",
    "IL9R",
    "ILDR1",
    "ILDR2",
    "ILF2",
    "ILF3",
    "ILF3-AS1",
    "ILK",
    "ILKAP",
    "ILVBL",
    "IMMP1L",
    "IMMP2L",
    "IMMT",
    "IMP3",
    "IMP4",
    "IMPA1",
    "IMPA2",
    "IMPACT",
    "IMPAD1",
    "IMPDH1",
    "IMPDH2",
    "IMPG1",
    "IMPG2",
    "INA",
    "INAFM1",
    "INCA1",
    "INCENP",
    "INE2",
    "INF2",
    "ING1",
    "ING2",
    "ING3",
    "ING4",
    "ING5",
    "INGX",
    "INHA",
    "INHBA",
    "INHBB",
    "INHBC",
    "INHBE",
    "INIP",
    "INMT",
    "INO80",
    "INO80B",
    "INO80C",
    "INO80D",
    "INO80E",
    "INPP1",
    "INPP4A",
    "INPP4B",
    "INPP5A",
    "INPP5B",
    "INPP5D",
    "INPP5E",
    "INPP5F",
    "INPP5J",
    "INPP5K",
    "INPPL1",
    "INS",
    "INS-IGF2",
    "INSC",
    "INSIG1",
    "INSIG2",
    "INSL3",
    "INSL4",
    "INSL5",
    "INSL6",
    "INSM1",
    "INSM2",
    "INSR",
    "INSRR",
    "INTS1",
    "INTS10",
    "INTS12",
    "INTS2",
    "INTS3",
    "INTS4",
    "INTS4P2",
    "INTS5",
    "INTS6",
    "INTS6-AS1",
    "INTS6L",
    "INTS7",
    "INTS8",
    "INTS9",
    "INTU",
    "INVS",
    "IP6K1",
    "IP6K2",
    "IP6K3",
    "IPCEF1",
    "IPMK",
    "IPO11",
    "IPO13",
    "IPO4",
    "IPO5",
    "IPO7",
    "IPO8",
    "IPO9",
    "IPP",
    "IPPK",
    "IPW",
    "IQCA1",
    "IQCB1",
    "IQCC",
    "IQCD",
    "IQCE",
    "IQCF1",
    "IQCF2",
    "IQCF3",
    "IQCF5",
    "IQCF6",
    "IQCG",
    "IQCH",
    "IQCJ",
    "IQCK",
    "IQGAP1",
    "IQGAP2",
    "IQGAP3",
    "IQSEC1",
    "IQSEC2",
    "IQSEC3",
    "IQUB",
    "IRAIN",
    "IRAK1",
    "IRAK1BP1",
    "IRAK2",
    "IRAK3",
    "IRAK4",
    "IREB2",
    "IRF1",
    "IRF2",
    "IRF2BP1",
    "IRF2BP2",
    "IRF2BPL",
    "IRF3",
    "IRF4",
    "IRF5",
    "IRF6",
    "IRF7",
    "IRF8",
    "IRF9",
    "IRGC",
    "IRGQ",
    "IRS1",
    "IRS2",
    "IRS4",
    "IRX1",
    "IRX2",
    "IRX3",
    "IRX4",
    "IRX5",
    "IRX6",
    "ISCA1",
    "ISCA2",
    "ISCU",
    "ISG15",
    "ISG20",
    "ISL1",
    "ISL2",
    "ISLR",
    "ISLR2",
    "ISM1",
    "ISM2",
    "ISOC1",
    "ISOC2",
    "ISPD",
    "IST1",
    "ISY1",
    "ISYNA1",
    "ITCH",
    "ITCH-IT1",
    "ITFG1",
    "ITFG2",
    "ITGA1",
    "ITGA10",
    "ITGA11",
    "ITGA2",
    "ITGA2B",
    "ITGA3",
    "ITGA4",
    "ITGA5",
    "ITGA6",
    "ITGA7",
    "ITGA8",
    "ITGA9",
    "ITGAD",
    "ITGAE",
    "ITGAL",
    "ITGAM",
    "ITGAV",
    "ITGAX",
    "ITGB1",
    "ITGB1BP1",
    "ITGB1BP2",
    "ITGB2",
    "ITGB3",
    "ITGB3BP",
    "ITGB4",
    "ITGB5",
    "ITGB6",
    "ITGB7",
    "ITGB8",
    "ITGBL1",
    "ITIH1",
    "ITIH2",
    "ITIH3",
    "ITIH4",
    "ITIH5",
    "ITIH6",
    "ITK",
    "ITLN1",
    "ITLN2",
    "ITM2A",
    "ITM2B",
    "ITM2C",
    "ITPA",
    "ITPK1",
    "ITPK1-AS1",
    "ITPKA",
    "ITPKB",
    "ITPKC",
    "ITPR1",
    "ITPR2",
    "ITPR3",
    "ITPRIP",
    "ITPRIPL1",
    "ITPRIPL2",
    "ITSN1",
    "ITSN2",
    "IVD",
    "IVL",
    "IVNS1ABP",
    "IWS1",
    "IYD",
    "IZUMO1",
    "IZUMO2",
    "IZUMO4",
    "JADE1",
    "JADE2",
    "JADE3",
    "JAG1",
    "JAG2",
    "JAGN1",
    "JAK1",
    "JAK2",
    "JAK3",
    "JAKMIP1",
    "JAKMIP2",
    "JAKMIP3",
    "JAM2",
    "JAM3",
    "JAML",
    "JARID2",
    "JARID2-AS1",
    "JAZF1",
    "JAZF1-AS1",
    "JCHAIN",
    "JDP2",
    "JHDM1D-AS1",
    "JKAMP",
    "JMJD1C",
    "JMJD4",
    "JMJD6",
    "JMJD7",
    "JMJD7-PLA2G4B",
    "JMJD8",
    "JMY",
    "JOSD1",
    "JOSD2",
    "JPH1",
    "JPH2",
    "JPH3",
    "JPH4",
    "JRK",
    "JRKL",
    "JSRP1",
    "JTB",
    "JUN",
    "JUNB",
    "JUND",
    "JUP",
    "KAAG1",
    "KALRN",
    "KANK1",
    "KANK2",
    "KANK3",
    "KANK4",
    "KANSL1",
    "KANSL1L",
    "KANSL2",
    "KANSL3",
    "KARS",
    "KAT14",
    "KAT2A",
    "KAT2B",
    "KAT5",
    "KAT6A",
    "KAT6B",
    "KAT7",
    "KAT8",
    "KATNA1",
    "KATNAL1",
    "KATNAL2",
    "KATNB1",
    "KATNBL1",
    "KATNBL1P6",
    "KAZALD1",
    "KAZN",
    "KBTBD11",
    "KBTBD12",
    "KBTBD13",
    "KBTBD2",
    "KBTBD3",
    "KBTBD4",
    "KBTBD6",
    "KBTBD7",
    "KBTBD8",
    "KC6",
    "KCMF1",
    "KCNA1",
    "KCNA10",
    "KCNA2",
    "KCNA3",
    "KCNA4",
    "KCNA5",
    "KCNA6",
    "KCNA7",
    "KCNAB1",
    "KCNAB2",
    "KCNAB3",
    "KCNB1",
    "KCNB2",
    "KCNC1",
    "KCNC2",
    "KCNC3",
    "KCNC4",
    "KCND1",
    "KCND2",
    "KCND3",
    "KCNE1",
    "KCNE2",
    "KCNE3",
    "KCNE4",
    "KCNE5",
    "KCNF1",
    "KCNG1",
    "KCNG2",
    "KCNG3",
    "KCNG4",
    "KCNH1",
    "KCNH2",
    "KCNH3",
    "KCNH4",
    "KCNH5",
    "KCNH6",
    "KCNH7",
    "KCNH8",
    "KCNIP1",
    "KCNIP2",
    "KCNIP3",
    "KCNIP4",
    "KCNIP4-IT1",
    "KCNJ1",
    "KCNJ10",
    "KCNJ11",
    "KCNJ12",
    "KCNJ13",
    "KCNJ14",
    "KCNJ15",
    "KCNJ16",
    "KCNJ18",
    "KCNJ2",
    "KCNJ3",
    "KCNJ4",
    "KCNJ5",
    "KCNJ6",
    "KCNJ8",
    "KCNJ9",
    "KCNK1",
    "KCNK10",
    "KCNK12",
    "KCNK13",
    "KCNK15",
    "KCNK16",
    "KCNK17",
    "KCNK18",
    "KCNK2",
    "KCNK3",
    "KCNK4",
    "KCNK5",
    "KCNK6",
    "KCNK7",
    "KCNK9",
    "KCNMA1",
    "KCNMB1",
    "KCNMB2",
    "KCNMB3",
    "KCNMB4",
    "KCNN1",
    "KCNN2",
    "KCNN3",
    "KCNN4",
    "KCNQ1",
    "KCNQ1OT1",
    "KCNQ2",
    "KCNQ3",
    "KCNQ4",
    "KCNQ5",
    "KCNRG",
    "KCNS1",
    "KCNS2",
    "KCNS3",
    "KCNT1",
    "KCNT2",
    "KCNU1",
    "KCNV1",
    "KCNV2",
    "KCTD1",
    "KCTD10",
    "KCTD11",
    "KCTD12",
    "KCTD13",
    "KCTD14",
    "KCTD15",
    "KCTD16",
    "KCTD17",
    "KCTD18",
    "KCTD2",
    "KCTD20",
    "KCTD21",
    "KCTD3",
    "KCTD4",
    "KCTD5",
    "KCTD6",
    "KCTD7",
    "KCTD8",
    "KCTD9",
    "KDELC1",
    "KDELC2",
    "KDELR1",
    "KDELR2",
    "KDELR3",
    "KDF1",
    "KDM1A",
    "KDM1B",
    "KDM2A",
    "KDM2B",
    "KDM3A",
    "KDM3B",
    "KDM4A",
    "KDM4B",
    "KDM4C",
    "KDM4D",
    "KDM5B",
    "KDM5C",
    "KDM5D",
    "KDM6A",
    "KDM6B",
    "KDM7A",
    "KDM8",
    "KDR",
    "KDSR",
    "KEAP1",
    "KEL",
    "KERA",
    "KHDC1",
    "KHDC1L",
    "KHDC3L",
    "KHDRBS1",
    "KHDRBS2",
    "KHDRBS3",
    "KHK",
    "KHNYN",
    "KHSRP",
    "KIAA0040",
    "KIAA0087",
    "KIAA0100",
    "KIAA0101",
    "KIAA0141",
    "KIAA0196",
    "KIAA0226L",
    "KIAA0232",
    "KIAA0319",
    "KIAA0319L",
    "KIAA0355",
    "KIAA0368",
    "KIAA0391",
    "KIAA0408",
    "KIAA0430",
    "KIAA0513",
    "KIAA0556",
    "KIAA0586",
    "KIAA0753",
    "KIAA0754",
    "KIAA0825",
    "KIAA0895",
    "KIAA0895L",
    "KIAA0907",
    "KIAA0922",
    "KIAA0930",
    "KIAA1024",
    "KIAA1024L",
    "KIAA1033",
    "KIAA1143",
    "KIAA1147",
    "KIAA1161",
    "KIAA1191",
    "KIAA1210",
    "KIAA1211",
    "KIAA1211L",
    "KIAA1217",
    "KIAA1257",
    "KIAA1324",
    "KIAA1324L",
    "KIAA1328",
    "KIAA1429",
    "KIAA1456",
    "KIAA1468",
    "KIAA1522",
    "KIAA1524",
    "KIAA1549",
    "KIAA1549L",
    "KIAA1551",
    "KIAA1586",
    "KIAA1614",
    "KIAA1683",
    "KIAA1755",
    "KIAA1804",
    "KIAA1841",
    "KIAA1958",
    "KIAA2013",
    "KIAA2022",
    "KIAA2026",
    "KIDINS220",
    "KIF11",
    "KIF12",
    "KIF13A",
    "KIF13B",
    "KIF14",
    "KIF15",
    "KIF16B",
    "KIF17",
    "KIF18A",
    "KIF19",
    "KIF1A",
    "KIF1B",
    "KIF1BP",
    "KIF1C",
    "KIF20A",
    "KIF20B",
    "KIF21A",
    "KIF21B",
    "KIF22",
    "KIF23",
    "KIF24",
    "KIF25",
    "KIF26A",
    "KIF26B",
    "KIF27",
    "KIF2A",
    "KIF2B",
    "KIF2C",
    "KIF3A",
    "KIF3B",
    "KIF3C",
    "KIF4A",
    "KIF4B",
    "KIF5A",
    "KIF5B",
    "KIF5C",
    "KIF6",
    "KIF7",
    "KIF9",
    "KIFAP3",
    "KIFC1",
    "KIFC2",
    "KIFC3",
    "KIN",
    "KIR2DL1",
    "KIR2DL2",
    "KIR2DL4",
    "KIR2DL5A",
    "KIR2DL5B",
    "KIR2DS1",
    "KIR2DS2",
    "KIR2DS3",
    "KIR2DS4",
    "KIR2DS5",
    "KIR3DL1",
    "KIR3DL2",
    "KIR3DL3",
    "KIR3DS1",
    "KIRREL",
    "KIRREL2",
    "KIRREL3",
    "KIRREL3-AS2",
    "KISS1",
    "KISS1R",
    "KIT",
    "KITLG",
    "KIZ",
    "KLB",
    "KLC1",
    "KLC2",
    "KLC3",
    "KLC4",
    "KLF1",
    "KLF10",
    "KLF12",
    "KLF13",
    "KLF14",
    "KLF15",
    "KLF16",
    "KLF17",
    "KLF2",
    "KLF3",
    "KLF3-AS1",
    "KLF4",
    "KLF5",
    "KLF6",
    "KLF7",
    "KLF8",
    "KLF9",
    "KLHDC1",
    "KLHDC10",
    "KLHDC2",
    "KLHDC3",
    "KLHDC4",
    "KLHDC7A",
    "KLHDC7B",
    "KLHDC8A",
    "KLHDC8B",
    "KLHDC9",
    "KLHL1",
    "KLHL10",
    "KLHL11",
    "KLHL12",
    "KLHL13",
    "KLHL14",
    "KLHL15",
    "KLHL17",
    "KLHL18",
    "KLHL2",
    "KLHL20",
    "KLHL21",
    "KLHL22",
    "KLHL23",
    "KLHL24",
    "KLHL25",
    "KLHL26",
    "KLHL28",
    "KLHL29",
    "KLHL3",
    "KLHL30",
    "KLHL31",
    "KLHL32",
    "KLHL34",
    "KLHL35",
    "KLHL36",
    "KLHL38",
    "KLHL4",
    "KLHL40",
    "KLHL41",
    "KLHL42",
    "KLHL5",
    "KLHL6",
    "KLHL7",
    "KLHL8",
    "KLHL9",
    "KLK1",
    "KLK10",
    "KLK11",
    "KLK12",
    "KLK13",
    "KLK14",
    "KLK15",
    "KLK2",
    "KLK3",
    "KLK4",
    "KLK5",
    "KLK6",
    "KLK7",
    "KLK8",
    "KLK9",
    "KLKB1",
    "KLKP1",
    "KLLN",
    "KLRB1",
    "KLRC1",
    "KLRC2",
    "KLRC3",
    "KLRC4",
    "KLRD1",
    "KLRF1",
    "KLRG1",
    "KLRG2",
    "KLRK1",
    "KMO",
    "KMT2A",
    "KMT2B",
    "KMT2C",
    "KMT2D",
    "KMT2E",
    "KMT2E-AS1",
    "KMT5A",
    "KMT5B",
    "KMT5C",
    "KNCN",
    "KNDC1",
    "KNG1",
    "KNL1",
    "KNOP1",
    "KNSTRN",
    "KNTC1",
    "KPNA1",
    "KPNA2",
    "KPNA3",
    "KPNA4",
    "KPNA5",
    "KPNA6",
    "KPNA7",
    "KPNB1",
    "KPRP",
    "KPTN",
    "KRAS",
    "KRBA1",
    "KRBA2",
    "KRBOX4",
    "KRCC1",
    "KREMEN1",
    "KREMEN2",
    "KRI1",
    "KRIT1",
    "KRR1",
    "KRT1",
    "KRT10",
    "KRT12",
    "KRT13",
    "KRT14",
    "KRT15",
    "KRT16",
    "KRT16P2",
    "KRT17",
    "KRT17P5",
    "KRT18",
    "KRT19",
    "KRT2",
    "KRT20",
    "KRT222",
    "KRT23",
    "KRT24",
    "KRT25",
    "KRT26",
    "KRT27",
    "KRT28",
    "KRT3",
    "KRT31",
    "KRT32",
    "KRT33A",
    "KRT33B",
    "KRT34",
    "KRT35",
    "KRT36",
    "KRT37",
    "KRT38",
    "KRT39",
    "KRT4",
    "KRT40",
    "KRT5",
    "KRT6A",
    "KRT6B",
    "KRT6C",
    "KRT7",
    "KRT71",
    "KRT72",
    "KRT73",
    "KRT74",
    "KRT75",
    "KRT76",
    "KRT77",
    "KRT78",
    "KRT79",
    "KRT8",
    "KRT80",
    "KRT81",
    "KRT82",
    "KRT83",
    "KRT84",
    "KRT85",
    "KRT9",
    "KRTAP1-3",
    "KRTAP1-5",
    "KRTAP10-1",
    "KRTAP10-10",
    "KRTAP10-11",
    "KRTAP10-12",
    "KRTAP10-2",
    "KRTAP10-3",
    "KRTAP10-4",
    "KRTAP10-5",
    "KRTAP10-7",
    "KRTAP10-8",
    "KRTAP10-9",
    "KRTAP11-1",
    "KRTAP12-1",
    "KRTAP12-2",
    "KRTAP12-3",
    "KRTAP12-4",
    "KRTAP13-1",
    "KRTAP13-2",
    "KRTAP13-3",
    "KRTAP13-4",
    "KRTAP15-1",
    "KRTAP16-1",
    "KRTAP17-1",
    "KRTAP19-1",
    "KRTAP19-2",
    "KRTAP19-3",
    "KRTAP19-4",
    "KRTAP19-5",
    "KRTAP19-6",
    "KRTAP19-7",
    "KRTAP2-2",
    "KRTAP2-3",
    "KRTAP20-1",
    "KRTAP20-2",
    "KRTAP20-3",
    "KRTAP21-1",
    "KRTAP21-2",
    "KRTAP21-3",
    "KRTAP22-1",
    "KRTAP22-2",
    "KRTAP23-1",
    "KRTAP24-1",
    "KRTAP25-1",
    "KRTAP26-1",
    "KRTAP27-1",
    "KRTAP3-1",
    "KRTAP3-2",
    "KRTAP4-1",
    "KRTAP4-11",
    "KRTAP4-12",
    "KRTAP4-2",
    "KRTAP4-3",
    "KRTAP4-4",
    "KRTAP4-5",
    "KRTAP4-7",
    "KRTAP4-8",
    "KRTAP4-9",
    "KRTAP5-1",
    "KRTAP5-10",
    "KRTAP5-11",
    "KRTAP5-2",
    "KRTAP5-3",
    "KRTAP5-4",
    "KRTAP5-5",
    "KRTAP5-6",
    "KRTAP5-7",
    "KRTAP5-8",
    "KRTAP5-9",
    "KRTAP5-AS1",
    "KRTAP6-1",
    "KRTAP6-2",
    "KRTAP6-3",
    "KRTAP7-1",
    "KRTAP8-1",
    "KRTAP9-1",
    "KRTAP9-3",
    "KRTAP9-4",
    "KRTAP9-8",
    "KRTAP9-9",
    "KRTCAP2",
    "KRTCAP3",
    "KRTDAP",
    "KSR1",
    "KSR2",
    "KTI12",
    "KTN1",
    "KXD1",
    "KY",
    "KYAT1",
    "KYAT3",
    "KYNU",
    "L1CAM",
    "L1TD1",
    "L2HGDH",
    "L3HYPDH",
    "L3MBTL1",
    "L3MBTL2",
    "L3MBTL3",
    "L3MBTL4",
    "LACC1",
    "LACE1",
    "LACRT",
    "LACTB",
    "LACTB2",
    "LAD1",
    "LAG3",
    "LAGE3",
    "LAIR1",
    "LAIR2",
    "LALBA",
    "LAMA1",
    "LAMA2",
    "LAMA3",
    "LAMA4",
    "LAMA5",
    "LAMB1",
    "LAMB2",
    "LAMB2P1",
    "LAMB3",
    "LAMB4",
    "LAMC1",
    "LAMC2",
    "LAMC3",
    "LAMP1",
    "LAMP2",
    "LAMP3",
    "LAMP5",
    "LAMTOR1",
    "LAMTOR2",
    "LAMTOR3",
    "LAMTOR4",
    "LAMTOR5",
    "LAMTOR5-AS1",
    "LANCL1",
    "LANCL2",
    "LANCL3",
    "LAP3",
    "LAPTM4A",
    "LAPTM4B",
    "LAPTM5",
    "LARGE1",
    "LARGE2",
    "LARP1",
    "LARP1B",
    "LARP4",
    "LARP4B",
    "LARP6",
    "LARP7",
    "LARS",
    "LARS2",
    "LAS1L",
    "LASP1",
    "LAT",
    "LAT2",
    "LATS1",
    "LATS2",
    "LAX1",
    "LAYN",
    "LBH",
    "LBHD1",
    "LBP",
    "LBR",
    "LBX1",
    "LBX2",
    "LBX2-AS1",
    "LCA5",
    "LCA5L",
    "LCAT",
    "LCE1A",
    "LCE1B",
    "LCE1C",
    "LCE1D",
    "LCE1E",
    "LCE1F",
    "LCE2A",
    "LCE2B",
    "LCE2C",
    "LCE2D",
    "LCE3A",
    "LCE3B",
    "LCE3C",
    "LCE3D",
    "LCE3E",
    "LCE4A",
    "LCE5A",
    "LCE6A",
    "LCK",
    "LCLAT1",
    "LCMT1",
    "LCMT1-AS1",
    "LCMT2",
    "LCN1",
    "LCN10",
    "LCN12",
    "LCN15",
    "LCN2",
    "LCN6",
    "LCN8",
    "LCN9",
    "LCNL1",
    "LCOR",
    "LCORL",
    "LCP1",
    "LCP2",
    "LCT",
    "LCTL",
    "LDAH",
    "LDB1",
    "LDB2",
    "LDB3",
    "LDHA",
    "LDHAL6A",
    "LDHAL6B",
    "LDHB",
    "LDHC",
    "LDHD",
    "LDLR",
    "LDLRAD1",
    "LDLRAD2",
    "LDLRAD3",
    "LDLRAD4-AS1",
    "LDLRAP1",
    "LDOC1",
    "LDOC1L",
    "LEAP2",
    "LECT1",
    "LECT2",
    "LEF1",
    "LEFTY1",
    "LEFTY2",
    "LEKR1",
    "LELP1",
    "LEMD1",
    "LEMD2",
    "LEMD3",
    "LENEP",
    "LENG1",
    "LENG8",
    "LENG9",
    "LEO1",
    "LEP",
    "LEPR",
    "LEPROT",
    "LEPROTL1",
    "LETM1",
    "LETM2",
    "LETMD1",
    "LEXM",
    "LFNG",
    "LGALS1",
    "LGALS12",
    "LGALS13",
    "LGALS14",
    "LGALS16",
    "LGALS2",
    "LGALS3",
    "LGALS3BP",
    "LGALS4",
    "LGALS7",
    "LGALS7B",
    "LGALS8",
    "LGALS9",
    "LGALS9B",
    "LGALS9C",
    "LGALSL",
    "LGI1",
    "LGI2",
    "LGI3",
    "LGI4",
    "LGMN",
    "LGR4",
    "LGR5",
    "LGR6",
    "LGSN",
    "LHB",
    "LHCGR",
    "LHFP",
    "LHFPL1",
    "LHFPL2",
    "LHFPL3",
    "LHFPL4",
    "LHFPL5",
    "LHPP",
    "LHX1",
    "LHX2",
    "LHX3",
    "LHX4",
    "LHX5",
    "LHX6",
    "LHX8",
    "LHX9",
    "LIAS",
    "LIF",
    "LIFR",
    "LIG1",
    "LIG3",
    "LIG4",
    "LILRA1",
    "LILRA2",
    "LILRA3",
    "LILRA4",
    "LILRA5",
    "LILRA6",
    "LILRB1",
    "LILRB2",
    "LILRB3",
    "LILRB5",
    "LIM2",
    "LIMA1",
    "LIMCH1",
    "LIMD1",
    "LIMD2",
    "LIME1",
    "LIMK1",
    "LIMK2",
    "LIMS1",
    "LIMS2",
    "LIMS3",
    "LIN28A",
    "LIN28B",
    "LIN37",
    "LIN52",
    "LIN54",
    "LIN7A",
    "LIN7B",
    "LIN7C",
    "LIN9",
    "LINC00028",
    "LINC00051",
    "LINC00052",
    "LINC00092",
    "LINC00094",
    "LINC00111",
    "LINC00112",
    "LINC00113",
    "LINC00115",
    "LINC00116",
    "LINC00152",
    "LINC00158",
    "LINC00159",
    "LINC00160",
    "LINC00161",
    "LINC00167",
    "LINC00173",
    "LINC00200",
    "LINC00202-2",
    "LINC00221",
    "LINC00226",
    "LINC00235",
    "LINC00238",
    "LINC00240",
    "LINC00244",
    "LINC00261",
    "LINC00264",
    "LINC00265",
    "LINC00282",
    "LINC00284",
    "LINC00293",
    "LINC00294",
    "LINC00298",
    "LINC00301",
    "LINC00303",
    "LINC00304",
    "LINC00320",
    "LINC00323",
    "LINC00339",
    "LINC00341",
    "LINC00346",
    "LINC00347",
    "LINC00358",
    "LINC00362",
    "LINC00380",
    "LINC00382",
    "LINC00399",
    "LINC00403",
    "LINC00426",
    "LINC00441",
    "LINC00459",
    "LINC00461",
    "LINC00469",
    "LINC00470",
    "LINC00472",
    "LINC00473",
    "LINC00476",
    "LINC00493",
    "LINC00494",
    "LINC00515",
    "LINC00520",
    "LINC00526",
    "LINC00543",
    "LINC00557",
    "LINC00560",
    "LINC00563",
    "LINC00570",
    "LINC00574",
    "LINC00583",
    "LINC00597",
    "LINC00599",
    "LINC00608",
    "LINC00612",
    "LINC00623",
    "LINC00626",
    "LINC00628",
    "LINC00632",
    "LINC00633",
    "LINC00634",
    "LINC00635",
    "LINC00636",
    "LINC00638",
    "LINC00643",
    "LINC00652",
    "LINC00663",
    "LINC00667",
    "LINC00672",
    "LINC00689",
    "LINC00691",
    "LINC00704",
    "LINC00709",
    "LINC00839",
    "LINC00841",
    "LINC00853",
    "LINC00854",
    "LINC00856",
    "LINC00863",
    "LINC00887",
    "LINC00893",
    "LINC00895",
    "LINC00896",
    "LINC00900",
    "LINC00901",
    "LINC00905",
    "LINC00908",
    "LINC00910",
    "LINC00919",
    "LINC00921",
    "LINC00926",
    "LINC00930",
    "LINC00934",
    "LINC00936",
    "LINC00938",
    "LINC00950",
    "LINC00961",
    "LINC00965",
    "LINC00968",
    "LINC00997",
    "LINC00999",
    "LINC01000",
    "LINC01003",
    "LINC01018",
    "LINC01023",
    "LINC01072",
    "LINC01077",
    "LINC01089",
    "LINC01091",
    "LINC01096",
    "LINC01101",
    "LINC01102",
    "LINC01105",
    "LINC01107",
    "LINC01118",
    "LINC01119",
    "LINC01120",
    "LINC01126",
    "LINC01132",
    "LINC01134",
    "LINC01139",
    "LINC01142",
    "LINC01144",
    "LINC01152",
    "LINC01153",
    "LINC01165",
    "LINC01170",
    "LINC01177",
    "LINC01184",
    "LINC01197",
    "LINC01210",
    "LINC01221",
    "LINC01230",
    "LINC01235",
    "LINC01243",
    "LINC01252",
    "LINC01256",
    "LINC01257",
    "LINC01278",
    "LINC01293",
    "LINC01300",
    "LINC01311",
    "LINC01315",
    "LINC01326",
    "LINC01340",
    "LINC01347",
    "LINC01348",
    "LINC01364",
    "LINC01391",
    "LINC01396",
    "LINC01405",
    "LINC01412",
    "LINC01413",
    "LINC01416",
    "LINC01420",
    "LINC01451",
    "LINC01479",
    "LINC01512",
    "LINC01538",
    "LINC01546",
    "LINC01547",
    "LINC01548",
    "LINC01550",
    "LINC01551",
    "LINC01553",
    "LINC01554",
    "LINC01567",
    "LINC01607",
    "LINC01615",
    "LINCMD1",
    "LINGO1",
    "LINGO2",
    "LINGO3",
    "LINGO4",
    "LIPA",
    "LIPC",
    "LIPE",
    "LIPE-AS1",
    "LIPF",
    "LIPG",
    "LIPH",
    "LIPI",
    "LIPJ",
    "LIPK",
    "LIPM",
    "LIPN",
    "LIPT1",
    "LITAF",
    "LIX1",
    "LIX1L",
    "LKAAEAR1",
    "LLGL1",
    "LLGL2",
    "LLPH",
    "LMAN1",
    "LMAN1L",
    "LMAN2",
    "LMAN2L",
    "LMBR1",
    "LMBR1L",
    "LMBRD1",
    "LMBRD2",
    "LMCD1",
    "LMF1",
    "LMF2",
    "LMLN",
    "LMNA",
    "LMNB1",
    "LMNB2",
    "LMNTD1",
    "LMNTD2",
    "LMO1",
    "LMO2",
    "LMO3",
    "LMO4",
    "LMO7",
    "LMOD1",
    "LMOD2",
    "LMOD3",
    "LMTK2",
    "LMX1A",
    "LMX1B",
    "LNP1",
    "LNPEP",
    "LNPK",
    "LNX1",
    "LNX2",
    "LOC100126784",
    "LOC100128059",
    "LOC100128164",
    "LOC100128175",
    "LOC100128239",
    "LOC100128288",
    "LOC100128361",
    "LOC100128398",
    "LOC100128573",
    "LOC100128651",
    "LOC100128905",
    "LOC100128922",
    "LOC100129034",
    "LOC100129055",
    "LOC100129083",
    "LOC100129138",
    "LOC100129148",
    "LOC100129216",
    "LOC100129434",
    "LOC100129534",
    "LOC100129550",
    "LOC100130238",
    "LOC100130264",
    "LOC100130298",
    "LOC100130370",
    "LOC100130417",
    "LOC100130452",
    "LOC100130453",
    "LOC100130476",
    "LOC100130673",
    "LOC100130691",
    "LOC100130705",
    "LOC100130745",
    "LOC100130798",
    "LOC100130872",
    "LOC100130880",
    "LOC100130987",
    "LOC100130992",
    "LOC100131023",
    "LOC100131034",
    "LOC100131174",
    "LOC100131257",
    "LOC100131347",
    "LOC100131496",
    "LOC100131532",
    "LOC100131635",
    "LOC100131662",
    "LOC100132111",
    "LOC100132146",
    "LOC100132215",
    "LOC100132781",
    "LOC100132831",
    "LOC100133050",
    "LOC100133091",
    "LOC100133315",
    "LOC100133461",
    "LOC100133669",
    "LOC100133920",
    "LOC100133985",
    "LOC100134368",
    "LOC100134868",
    "LOC100190940",
    "LOC100190986",
    "LOC100192426",
    "LOC100240735",
    "LOC100288123",
    "LOC100288238",
    "LOC100288590",
    "LOC100288798",
    "LOC100288893",
    "LOC100419583",
    "LOC100420587",
    "LOC100505478",
    "LOC100505715",
    "LOC100505841",
    "LOC100505920",
    "LOC100506127",
    "LOC100506136",
    "LOC100506368",
    "LOC100506422",
    "LOC100506691",
    "LOC100507599",
    "LOC100507657",
    "LOC100652911",
    "LOC100652930",
    "LOC100996419",
    "LOC100996549",
    "LOC100996671",
    "LOC101926963",
    "LOC101926975",
    "LOC101927038",
    "LOC101927066",
    "LOC101927141",
    "LOC101927166",
    "LOC101927248",
    "LOC101927362",
    "LOC101927418",
    "LOC101927421",
    "LOC101927505",
    "LOC101927531",
    "LOC101927635",
    "LOC101927690",
    "LOC101927762",
    "LOC101927845",
    "LOC101927855",
    "LOC101928009",
    "LOC101928030",
    "LOC101928107",
    "LOC101928126",
    "LOC101928150",
    "LOC101928207",
    "LOC101928278",
    "LOC101928326",
    "LOC101928343",
    "LOC101928370",
    "LOC101928406",
    "LOC101928433",
    "LOC101928438",
    "LOC101928453",
    "LOC101928519",
    "LOC101928532",
    "LOC101928596",
    "LOC101928614",
    "LOC101928714",
    "LOC101928728",
    "LOC101928778",
    "LOC101928858",
    "LOC101929034",
    "LOC101929054",
    "LOC101929261",
    "LOC101929288",
    "LOC101929331",
    "LOC101929523",
    "LOC101929579",
    "LOC101929622",
    "LOC101929625",
    "LOC101929633",
    "LOC101929646",
    "LOC101929697",
    "LOC101929759",
    "LOC101930164",
    "LOC102467079",
    "LOC102467216",
    "LOC102467224",
    "LOC102723617",
    "LOC102723757",
    "LOC102723834",
    "LOC102723883",
    "LOC102724002",
    "LOC102724190",
    "LOC102724479",
    "LOC102724552",
    "LOC102724804",
    "LOC102725068",
    "LOC102725080",
    "LOC103611081",
    "LOC105274304",
    "LOC105369266",
    "LOC105369911",
    "LOC105370068",
    "LOC105370613",
    "LOC105370941",
    "LOC105371307",
    "LOC105371506",
    "LOC105371763",
    "LOC105371907",
    "LOC105372028",
    "LOC105372626",
    "LOC105372672",
    "LOC105372881",
    "LOC105373185",
    "LOC105373356",
    "LOC105373460",
    "LOC105373984",
    "LOC105375297",
    "LOC105375847",
    "LOC105376064",
    "LOC105376365",
    "LOC105376544",
    "LOC105376633",
    "LOC105377348",
    "LOC105377443",
    "LOC105378137",
    "LOC105378292",
    "LOC105378367",
    "LOC105378397",
    "LOC105378828",
    "LOC105379183",
    "LOC105379362",
    "LOC107133515",
    "LOC107161159",
    "LOC107984813",
    "LOC107987345",
    "LOC115110",
    "LOC146880",
    "LOC148413",
    "LOC148696",
    "LOC148709",
    "LOC151174",
    "LOC152225",
    "LOC153577",
    "LOC153684",
    "LOC154449",
    "LOC154761",
    "LOC155060",
    "LOC200726",
    "LOC202181",
    "LOC220729",
    "LOC283332",
    "LOC283440",
    "LOC283713",
    "LOC283788",
    "LOC283922",
    "LOC284023",
    "LOC284379",
    "LOC284648",
    "LOC284933",
    "LOC285147",
    "LOC285422",
    "LOC286068",
    "LOC286083",
    "LOC286238",
    "LOC286254",
    "LOC286437",
    "LOC338620",
    "LOC338963",
    "LOC339059",
    "LOC340357",
    "LOC344967",
    "LOC374443",
    "LOC388242",
    "LOC388813",
    "LOC388882",
    "LOC389033",
    "LOC389199",
    "LOC389273",
    "LOC389332",
    "LOC389705",
    "LOC389834",
    "LOC390705",
    "LOC392196",
    "LOC399815",
    "LOC399886",
    "LOC400002",
    "LOC400661",
    "LOC400743",
    "LOC400867",
    "LOC400927",
    "LOC400997",
    "LOC401052",
    "LOC401127",
    "LOC401286",
    "LOC401357",
    "LOC401463",
    "LOC401554",
    "LOC407835",
    "LOC440040",
    "LOC440446",
    "LOC440461",
    "LOC440895",
    "LOC441204",
    "LOC441455",
    "LOC441601",
    "LOC441666",
    "LOC494141",
    "LOC541473",
    "LOC606724",
    "LOC613038",
    "LOC613266",
    "LOC641367",
    "LOC642846",
    "LOC642852",
    "LOC642929",
    "LOC643201",
    "LOC643387",
    "LOC643802",
    "LOC644145",
    "LOC644189",
    "LOC644285",
    "LOC644936",
    "LOC645166",
    "LOC645752",
    "LOC646214",
    "LOC646471",
    "LOC646626",
    "LOC646938",
    "LOC648987",
    "LOC650293",
    "LOC652276",
    "LOC653653",
    "LOC653712",
    "LOC653786",
    "LOC727896",
    "LOC727924",
    "LOC728024",
    "LOC728323",
    "LOC728554",
    "LOC728613",
    "LOC728743",
    "LOC728752",
    "LOC728989",
    "LOC729080",
    "LOC729159",
    "LOC729451",
    "LOC729603",
    "LOC729609",
    "LOC729737",
    "LOC729815",
    "LOC729860",
    "LOC729950",
    "LOC729966",
    "LOC729970",
    "LOC730101",
    "LOC730159",
    "LOC730668",
    "LOC731157",
    "LOC81691",
    "LOC90768",
    "LOC93622",
    "LOH12CR2",
    "LONP1",
    "LONP2",
    "LONRF1",
    "LONRF2",
    "LONRF3",
    "LOR",
    "LOX",
    "LOXHD1",
    "LOXL1",
    "LOXL2",
    "LOXL3",
    "LOXL4",
    "LPA",
    "LPAR1",
    "LPAR2",
    "LPAR3",
    "LPAR4",
    "LPAR5",
    "LPAR6",
    "LPCAT1",
    "LPCAT2",
    "LPCAT3",
    "LPCAT4",
    "LPGAT1",
    "LPIN1",
    "LPIN2",
    "LPL",
    "LPO",
    "LPP",
    "LPXN",
    "LRAT",
    "LRBA",
    "LRCH1",
    "LRCH2",
    "LRCH3",
    "LRCH4",
    "LRCOL1",
    "LRFN1",
    "LRFN2",
    "LRFN3",
    "LRFN4",
    "LRFN5",
    "LRG1",
    "LRGUK",
    "LRIF1",
    "LRIG1",
    "LRIG2",
    "LRIG3",
    "LRIT1",
    "LRIT2",
    "LRIT3",
    "LRMP",
    "LRP1",
    "LRP10",
    "LRP11",
    "LRP12",
    "LRP1B",
    "LRP2",
    "LRP2BP",
    "LRP3",
    "LRP4",
    "LRP5",
    "LRP5L",
    "LRP6",
    "LRP8",
    "LRPAP1",
    "LRPPRC",
    "LRR1",
    "LRRC1",
    "LRRC10",
    "LRRC10B",
    "LRRC14",
    "LRRC14B",
    "LRRC15",
    "LRRC17",
    "LRRC18",
    "LRRC19",
    "LRRC2",
    "LRRC20",
    "LRRC23",
    "LRRC24",
    "LRRC25",
    "LRRC26",
    "LRRC27",
    "LRRC28",
    "LRRC29",
    "LRRC3",
    "LRRC30",
    "LRRC31",
    "LRRC32",
    "LRRC34",
    "LRRC36",
    "LRRC37A",
    "LRRC37A2",
    "LRRC37A3",
    "LRRC37A4P",
    "LRRC37A6P",
    "LRRC37B",
    "LRRC38",
    "LRRC39",
    "LRRC3B",
    "LRRC3C",
    "LRRC3DN",
    "LRRC4",
    "LRRC40",
    "LRRC41",
    "LRRC42",
    "LRRC43",
    "LRRC45",
    "LRRC46",
    "LRRC47",
    "LRRC49",
    "LRRC4B",
    "LRRC4C",
    "LRRC52",
    "LRRC55",
    "LRRC56",
    "LRRC57",
    "LRRC58",
    "LRRC59",
    "LRRC6",
    "LRRC61",
    "LRRC66",
    "LRRC69",
    "LRRC7",
    "LRRC70",
    "LRRC71",
    "LRRC72",
    "LRRC73",
    "LRRC74A",
    "LRRC74B",
    "LRRC75A",
    "LRRC75B",
    "LRRC8A",
    "LRRC8B",
    "LRRC8C",
    "LRRC8D",
    "LRRC8E",
    "LRRCC1",
    "LRRD1",
    "LRRFIP1",
    "LRRFIP2",
    "LRRIQ3",
    "LRRIQ4",
    "LRRK1",
    "LRRK2",
    "LRRN1",
    "LRRN2",
    "LRRN3",
    "LRRN4",
    "LRRN4CL",
    "LRRTM1",
    "LRRTM2",
    "LRRTM3",
    "LRRTM4",
    "LRSAM1",
    "LRTM1",
    "LRTM2",
    "LRTOMT",
    "LRWD1",
    "LSAMP",
    "LSG1",
    "LSM1",
    "LSM10",
    "LSM11",
    "LSM12",
    "LSM14A",
    "LSM14B",
    "LSM2",
    "LSM3",
    "LSM4",
    "LSM5",
    "LSM6",
    "LSM7",
    "LSM8",
    "LSMEM1",
    "LSMEM2",
    "LSP1",
    "LSP1P3",
    "LSR",
    "LSS",
    "LST1",
    "LTA",
    "LTA4H",
    "LTB",
    "LTB4R",
    "LTB4R2",
    "LTBP1",
    "LTBP2",
    "LTBP3",
    "LTBP4",
    "LTBR",
    "LTC4S",
    "LTF",
    "LTK",
    "LTN1",
    "LTV1",
    "LUC7L",
    "LUC7L2",
    "LUC7L3",
    "LUM",
    "LURAP1",
    "LURAP1L",
    "LUZP1",
    "LUZP2",
    "LUZP4",
    "LUZP6",
    "LVRN",
    "LXN",
    "LY6D",
    "LY6E",
    "LY6G5B",
    "LY6G5C",
    "LY6G6C",
    "LY6G6D",
    "LY6G6E",
    "LY6G6F",
    "LY6H",
    "LY6K",
    "LY75",
    "LY86",
    "LY9",
    "LY96",
    "LYAR",
    "LYG1",
    "LYG2",
    "LYL1",
    "LYN",
    "LYNX1",
    "LYPD1",
    "LYPD2",
    "LYPD3",
    "LYPD4",
    "LYPD5",
    "LYPD6",
    "LYPD6B",
    "LYPD8",
    "LYPLA1",
    "LYPLA2",
    "LYPLAL1",
    "LYRM1",
    "LYRM2",
    "LYRM4",
    "LYRM5",
    "LYRM7",
    "LYRM9",
    "LYSMD1",
    "LYSMD2",
    "LYSMD3",
    "LYSMD4",
    "LYST",
    "LYVE1",
    "LYZ",
    "LYZL1",
    "LYZL2",
    "LYZL4",
    "LYZL6",
    "LZIC",
    "LZTFL1",
    "LZTR1",
    "LZTS1",
    "LZTS2",
    "M1AP",
    "M6PR",
    "MAATS1",
    "MAB21L1",
    "MAB21L2",
    "MAB21L3",
    "MACC1",
    "MACF1",
    "MACROD1",
    "MACROD2",
    "MAD1L1",
    "MAD2L1",
    "MAD2L1BP",
    "MAD2L2",
    "MADCAM1",
    "MADD",
    "MAEA",
    "MAEL",
    "MAF",
    "MAF1",
    "MAFA",
    "MAFA-AS1",
    "MAFB",
    "MAFF",
    "MAFG",
    "MAFG-AS1",
    "MAFK",
    "MAG",
    "MAGEA1",
    "MAGEA10",
    "MAGEA11",
    "MAGEA12",
    "MAGEA2",
    "MAGEA2B",
    "MAGEA3",
    "MAGEA4",
    "MAGEA5",
    "MAGEA6",
    "MAGEA8",
    "MAGEA9",
    "MAGEA9B",
    "MAGEB1",
    "MAGEB10",
    "MAGEB16",
    "MAGEB18",
    "MAGEB2",
    "MAGEB3",
    "MAGEB4",
    "MAGEB6",
    "MAGEC1",
    "MAGEC2",
    "MAGEC3",
    "MAGED1",
    "MAGED2",
    "MAGED4",
    "MAGED4B",
    "MAGEE1",
    "MAGEE2",
    "MAGEF1",
    "MAGEH1",
    "MAGEL2",
    "MAGI1",
    "MAGI2",
    "MAGI2-AS1",
    "MAGIX",
    "MAGOH",
    "MAGOHB",
    "MAGT1",
    "MAJIN",
    "MAK",
    "MAK16",
    "MAL",
    "MAL2",
    "MALAT1",
    "MALL",
    "MALRD1",
    "MALSU1",
    "MALT1",
    "MAMDC2",
    "MAMDC4",
    "MAML1",
    "MAML2",
    "MAML3",
    "MAMLD1",
    "MAMSTR",
    "MAN1A1",
    "MAN1A2",
    "MAN1B1",
    "MAN1C1",
    "MAN2A1",
    "MAN2A2",
    "MAN2B1",
    "MAN2B2",
    "MAN2C1",
    "MANBA",
    "MANBAL",
    "MANEA",
    "MANEAL",
    "MANF",
    "MANSC1",
    "MANSC4",
    "MAOA",
    "MAOB",
    "MAP10",
    "MAP1A",
    "MAP1B",
    "MAP1LC3A",
    "MAP1LC3B",
    "MAP1LC3B2",
    "MAP1LC3C",
    "MAP1S",
    "MAP2",
    "MAP2K1",
    "MAP2K2",
    "MAP2K3",
    "MAP2K4",
    "MAP2K5",
    "MAP2K6",
    "MAP2K7",
    "MAP3K1",
    "MAP3K10",
    "MAP3K11",
    "MAP3K12",
    "MAP3K13",
    "MAP3K14",
    "MAP3K14-AS1",
    "MAP3K15",
    "MAP3K19",
    "MAP3K2",
    "MAP3K3",
    "MAP3K4",
    "MAP3K5",
    "MAP3K6",
    "MAP3K7",
    "MAP3K7CL",
    "MAP3K8",
    "MAP3K9",
    "MAP4",
    "MAP4K1",
    "MAP4K2",
    "MAP4K3",
    "MAP4K4",
    "MAP4K5",
    "MAP6",
    "MAP6D1",
    "MAP7",
    "MAP7D1",
    "MAP7D2",
    "MAP7D3",
    "MAP9",
    "MAPK1",
    "MAPK10",
    "MAPK11",
    "MAPK12",
    "MAPK13",
    "MAPK14",
    "MAPK15",
    "MAPK1IP1L",
    "MAPK3",
    "MAPK4",
    "MAPK6",
    "MAPK7",
    "MAPK8",
    "MAPK8IP1",
    "MAPK8IP2",
    "MAPK8IP3",
    "MAPK9",
    "MAPKAP1",
    "MAPKAPK2",
    "MAPKAPK3",
    "MAPKAPK5",
    "MAPKBP1",
    "MAPRE1",
    "MAPRE2",
    "MAPRE3",
    "MAPT",
    "MAPT-AS1",
    "MAPT-IT1",
    "MARC1",
    "MARC2",
    "MARCH1",
    "MARCH10",
    "MARCH11",
    "MARCH2",
    "MARCH3",
    "MARCH4",
    "MARCH5",
    "MARCH6",
    "MARCH7",
    "MARCH8",
    "MARCH9",
    "MARCKS",
    "MARCKSL1",
    "MARCO",
    "MARK1",
    "MARK2",
    "MARK3",
    "MARK4",
    "MARS",
    "MARS2",
    "MARVELD1",
    "MARVELD2",
    "MARVELD3",
    "MAS1",
    "MAS1L",
    "MASP1",
    "MASP2",
    "MAST1",
    "MAST2",
    "MAST3",
    "MAST4",
    "MASTL",
    "MAT1A",
    "MAT2A",
    "MAT2B",
    "MATK",
    "MATN1",
    "MATN1-AS1",
    "MATN2",
    "MATN3",
    "MATN4",
    "MATR3",
    "MAU2",
    "MAVS",
    "MAX",
    "MAZ",
    "MB",
    "MB21D1",
    "MB21D2",
    "MBD1",
    "MBD2",
    "MBD3L1",
    "MBD3L2",
    "MBD3L3",
    "MBD3L4",
    "MBD3L5",
    "MBD4",
    "MBD5",
    "MBD6",
    "MBIP",
    "MBL1P",
    "MBL2",
    "MBLAC1",
    "MBLAC2",
    "MBNL1",
    "MBNL2",
    "MBNL3",
    "MBOAT1",
    "MBOAT2",
    "MBOAT4",
    "MBOAT7",
    "MBP",
    "MBTD1",
    "MBTPS1",
    "MBTPS2",
    "MC1R",
    "MC2R",
    "MC3R",
    "MC4R",
    "MC5R",
    "MCAM",
    "MCAT",
    "MCC",
    "MCCC1",
    "MCCC2",
    "MCCD1",
    "MCEE",
    "MCEMP1",
    "MCF2",
    "MCF2L",
    "MCF2L2",
    "MCFD2",
    "MCHR1",
    "MCHR2",
    "MCL1",
    "MCM10",
    "MCM2",
    "MCM3",
    "MCM3AP",
    "MCM3AP-AS1",
    "MCM4",
    "MCM5",
    "MCM6",
    "MCM7",
    "MCM8",
    "MCM9",
    "MCMBP",
    "MCMDC2",
    "MCOLN1",
    "MCOLN2",
    "MCOLN3",
    "MCPH1",
    "MCRIP1",
    "MCRIP2",
    "MCRS1",
    "MCTP1",
    "MCTP2",
    "MCTS1",
    "MCU",
    "MCUB",
    "MCUR1",
    "MDC1",
    "MDFI",
    "MDFIC",
    "MDGA1",
    "MDGA2",
    "MDH1",
    "MDH1B",
    "MDH2",
    "MDK",
    "MDM1",
    "MDM2",
    "MDM4",
    "MDN1",
    "MDP1",
    "ME1",
    "ME2",
    "ME3",
    "MEA1",
    "MEAF6",
    "MECOM",
    "MECP2",
    "MECR",
    "MED1",
    "MED10",
    "MED11",
    "MED12",
    "MED12L",
    "MED13",
    "MED13L",
    "MED14",
    "MED15",
    "MED16",
    "MED17",
    "MED18",
    "MED19",
    "MED20",
    "MED21",
    "MED22",
    "MED23",
    "MED24",
    "MED25",
    "MED26",
    "MED27",
    "MED28",
    "MED29",
    "MED30",
    "MED31",
    "MED4",
    "MED6",
    "MED7",
    "MED8",
    "MED9",
    "MEDAG",
    "MEF2A",
    "MEF2C",
    "MEF2D",
    "MEFV",
    "MEG3",
    "MEG8",
    "MEG9",
    "MEGF10",
    "MEGF11",
    "MEGF6",
    "MEGF8",
    "MEGF9",
    "MEI1",
    "MEIG1",
    "MEIOB",
    "MEIS1",
    "MEIS2",
    "MEIS3",
    "MEIS3P1",
    "MELK",
    "MELTF",
    "MEMO1",
    "MEN1",
    "MEOX1",
    "MEOX2",
    "MEP1A",
    "MEP1B",
    "MEPCE",
    "MEPE",
    "MERTK",
    "MESDC1",
    "MESDC2",
    "MESP1",
    "MESP2",
    "MEST",
    "MESTIT1",
    "MET",
    "METAP1",
    "METAP1D",
    "METAP2",
    "METRN",
    "METRNL",
    "METTL1",
    "METTL10",
    "METTL11B",
    "METTL12",
    "METTL13",
    "METTL14",
    "METTL15",
    "METTL16",
    "METTL17",
    "METTL18",
    "METTL21A",
    "METTL21B",
    "METTL21C",
    "METTL22",
    "METTL23",
    "METTL25",
    "METTL26",
    "METTL2A",
    "METTL2B",
    "METTL3",
    "METTL4",
    "METTL5",
    "METTL6",
    "METTL7A",
    "METTL7B",
    "METTL8",
    "METTL9",
    "MEX3A",
    "MEX3B",
    "MEX3C",
    "MEX3D",
    "MFAP1",
    "MFAP2",
    "MFAP3",
    "MFAP3L",
    "MFAP4",
    "MFAP5",
    "MFF",
    "MFGE8",
    "MFHAS1",
    "MFN1",
    "MFN2",
    "MFNG",
    "MFRP",
    "MFSD1",
    "MFSD10",
    "MFSD11",
    "MFSD12",
    "MFSD13A",
    "MFSD14A",
    "MFSD14B",
    "MFSD14C",
    "MFSD2A",
    "MFSD2B",
    "MFSD3",
    "MFSD4A",
    "MFSD4B",
    "MFSD5",
    "MFSD6",
    "MFSD6L",
    "MFSD7",
    "MFSD8",
    "MFSD9",
    "MGA",
    "MGAM",
    "MGARP",
    "MGAT1",
    "MGAT2",
    "MGAT3",
    "MGAT4A",
    "MGAT4B",
    "MGAT4C",
    "MGAT5",
    "MGAT5B",
    "MGC57346",
    "MGC70870",
    "MGC72080",
    "MGEA5",
    "MGLL",
    "MGME1",
    "MGMT",
    "MGP",
    "MGRN1",
    "MGST1",
    "MGST2",
    "MGST3",
    "MIA",
    "MIA2",
    "MIA3",
    "MIAT",
    "MIB1",
    "MIB2",
    "MICA",
    "MICAL1",
    "MICAL2",
    "MICAL3",
    "MICALCL",
    "MICALL1",
    "MICALL2",
    "MICB",
    "MICU1",
    "MICU2",
    "MICU3",
    "MID1",
    "MID1IP1",
    "MID2",
    "MIDN",
    "MIEF1",
    "MIEF2",
    "MIEN1",
    "MIER1",
    "MIER2",
    "MIER3",
    "MIF",
    "MIF4GD",
    "MIGA1",
    "MIGA2",
    "MIIP",
    "MILR1",
    "MIMT1",
    "MINA",
    "MINCR",
    "MINK1",
    "MINOS1",
    "MINPP1",
    "MIOS",
    "MIOX",
    "MIP",
    "MIPEP",
    "MIPOL1",
    "MIR1-1",
    "MIR1-1HG",
    "MIR1-2",
    "MIR100",
    "MIR100HG",
    "MIR101-1",
    "MIR101-2",
    "MIR106A",
    "MIR106B",
    "MIR107",
    "MIR10A",
    "MIR10B",
    "MIR1178",
    "MIR1179",
    "MIR1180",
    "MIR1183",
    "MIR1185-1",
    "MIR1197",
    "MIR1200",
    "MIR1202",
    "MIR1203",
    "MIR1204",
    "MIR1205",
    "MIR1206",
    "MIR1207",
    "MIR1208",
    "MIR122",
    "MIR1224",
    "MIR1225",
    "MIR1226",
    "MIR1227",
    "MIR1228",
    "MIR1229",
    "MIR1231",
    "MIR1234",
    "MIR1236",
    "MIR1237",
    "MIR1238",
    "MIR124-2",
    "MIR124-2HG",
    "MIR1243",
    "MIR1245A",
    "MIR1246",
    "MIR1247",
    "MIR1249",
    "MIR1250",
    "MIR1251",
    "MIR1252",
    "MIR1253",
    "MIR1255A",
    "MIR1255B1",
    "MIR1255B2",
    "MIR1256",
    "MIR1257",
    "MIR1258",
    "MIR125A",
    "MIR125B1",
    "MIR125B2",
    "MIR126",
    "MIR1261",
    "MIR1262",
    "MIR1263",
    "MIR1264",
    "MIR1265",
    "MIR1266",
    "MIR1267",
    "MIR1269A",
    "MIR1271",
    "MIR1272",
    "MIR1275",
    "MIR1276",
    "MIR1277",
    "MIR1278",
    "MIR128-1",
    "MIR128-2",
    "MIR1281",
    "MIR1284",
    "MIR1286",
    "MIR1288",
    "MIR1289-1",
    "MIR1289-2",
    "MIR129-1",
    "MIR129-2",
    "MIR1290",
    "MIR1292",
    "MIR1293",
    "MIR1294",
    "MIR1295A",
    "MIR1296",
    "MIR1297",
    "MIR1298",
    "MIR1299",
    "MIR1301",
    "MIR1302-1",
    "MIR1302-3",
    "MIR1302-4",
    "MIR1302-5",
    "MIR1302-6",
    "MIR1302-7",
    "MIR1302-8",
    "MIR1305",
    "MIR130A",
    "MIR130B",
    "MIR132",
    "MIR1321",
    "MIR1322",
    "MIR1323",
    "MIR1324",
    "MIR133B",
    "MIR134",
    "MIR135A2",
    "MIR135B",
    "MIR137",
    "MIR138-1",
    "MIR138-2",
    "MIR139",
    "MIR140",
    "MIR141",
    "MIR142",
    "MIR144",
    "MIR1468",
    "MIR146A",
    "MIR146B",
    "MIR1470",
    "MIR1471",
    "MIR147A",
    "MIR148A",
    "MIR148B",
    "MIR149",
    "MIR152",
    "MIR153-1",
    "MIR153-2",
    "MIR1537",
    "MIR154",
    "MIR155HG",
    "MIR15A",
    "MIR15B",
    "MIR16-1",
    "MIR16-2",
    "MIR17HG",
    "MIR181A1",
    "MIR181A2",
    "MIR181A2HG",
    "MIR181B1",
    "MIR181B2",
    "MIR181C",
    "MIR181D",
    "MIR182",
    "MIR1827",
    "MIR183",
    "MIR184",
    "MIR185",
    "MIR186",
    "MIR187",
    "MIR188",
    "MIR18B",
    "MIR1908",
    "MIR1909",
    "MIR190A",
    "MIR190B",
    "MIR191",
    "MIR1910",
    "MIR1911",
    "MIR1912",
    "MIR1913",
    "MIR1914",
    "MIR1915",
    "MIR192",
    "MIR193A",
    "MIR193B",
    "MIR194-1",
    "MIR194-2",
    "MIR195",
    "MIR196A1",
    "MIR196A2",
    "MIR196B",
    "MIR197",
    "MIR1976",
    "MIR199A1",
    "MIR199A2",
    "MIR199B",
    "MIR19B2",
    "MIR200A",
    "MIR200B",
    "MIR200C",
    "MIR202",
    "MIR203A",
    "MIR204",
    "MIR205",
    "MIR2052",
    "MIR2053",
    "MIR205HG",
    "MIR206",
    "MIR208A",
    "MIR208B",
    "MIR20B",
    "MIR21",
    "MIR210",
    "MIR211",
    "MIR2113",
    "MIR2114",
    "MIR2115",
    "MIR2116",
    "MIR2117",
    "MIR212",
    "MIR214",
    "MIR215",
    "MIR216A",
    "MIR216B",
    "MIR217",
    "MIR218-1",
    "MIR218-2",
    "MIR219A2",
    "MIR221",
    "MIR222",
    "MIR223",
    "MIR224",
    "MIR2276",
    "MIR2278",
    "MIR23A",
    "MIR23B",
    "MIR24-1",
    "MIR24-2",
    "MIR25",
    "MIR26A1",
    "MIR26A2",
    "MIR26B",
    "MIR27A",
    "MIR27B",
    "MIR296",
    "MIR297",
    "MIR298",
    "MIR299",
    "MIR29A",
    "MIR29B1",
    "MIR300",
    "MIR301A",
    "MIR301B",
    "MIR302A",
    "MIR302B",
    "MIR302C",
    "MIR302D",
    "MIR302E",
    "MIR302F",
    "MIR30A",
    "MIR30B",
    "MIR30C1",
    "MIR30C2",
    "MIR30D",
    "MIR30E",
    "MIR31",
    "MIR3142HG",
    "MIR32",
    "MIR320A",
    "MIR320B1",
    "MIR320B2",
    "MIR320C1",
    "MIR323A",
    "MIR324",
    "MIR325",
    "MIR326",
    "MIR328",
    "MIR330",
    "MIR331",
    "MIR335",
    "MIR337",
    "MIR338",
    "MIR339",
    "MIR33A",
    "MIR33B",
    "MIR340",
    "MIR342",
    "MIR345",
    "MIR346",
    "MIR34A",
    "MIR34B",
    "MIR361",
    "MIR362",
    "MIR363",
    "MIR365A",
    "MIR365B",
    "MIR367",
    "MIR369",
    "MIR370",
    "MIR371A",
    "MIR372",
    "MIR373",
    "MIR374A",
    "MIR374B",
    "MIR375",
    "MIR376A1",
    "MIR376A2",
    "MIR376B",
    "MIR376C",
    "MIR377",
    "MIR379",
    "MIR380",
    "MIR381",
    "MIR382",
    "MIR383",
    "MIR384",
    "MIR409",
    "MIR410",
    "MIR411",
    "MIR412",
    "MIR421",
    "MIR422A",
    "MIR423",
    "MIR424",
    "MIR425",
    "MIR429",
    "MIR448",
    "MIR449A",
    "MIR449B",
    "MIR449C",
    "MIR450A1",
    "MIR450A2",
    "MIR450B",
    "MIR451A",
    "MIR452",
    "MIR454",
    "MIR455",
    "MIR483",
    "MIR485",
    "MIR486-1",
    "MIR487A",
    "MIR487B",
    "MIR488",
    "MIR489",
    "MIR490",
    "MIR491",
    "MIR493",
    "MIR494",
    "MIR495",
    "MIR496",
    "MIR497",
    "MIR498",
    "MIR499A",
    "MIR503",
    "MIR503HG",
    "MIR504",
    "MIR505",
    "MIR506",
    "MIR507",
    "MIR508",
    "MIR509-2",
    "MIR509-3",
    "MIR510",
    "MIR512-2",
    "MIR513A2",
    "MIR514A2",
    "MIR515-2",
    "MIR516A1",
    "MIR517B",
    "MIR518E",
    "MIR518F",
    "MIR519A2",
    "MIR519B",
    "MIR519D",
    "MIR519E",
    "MIR520H",
    "MIR521-2",
    "MIR523",
    "MIR524",
    "MIR525",
    "MIR526A2",
    "MIR532",
    "MIR539",
    "MIR541",
    "MIR542",
    "MIR543",
    "MIR544A",
    "MIR545",
    "MIR548A1",
    "MIR548A2",
    "MIR548A3",
    "MIR548B",
    "MIR548C",
    "MIR548E",
    "MIR548F1",
    "MIR548F2",
    "MIR548F3",
    "MIR548F4",
    "MIR548F5",
    "MIR548G",
    "MIR548H1",
    "MIR548H3",
    "MIR548H4",
    "MIR548I1",
    "MIR548I2",
    "MIR548I4",
    "MIR548J",
    "MIR548K",
    "MIR548L",
    "MIR548M",
    "MIR548N",
    "MIR548O",
    "MIR548P",
    "MIR548Q",
    "MIR549A",
    "MIR550A2",
    "MIR551A",
    "MIR551B",
    "MIR552",
    "MIR553",
    "MIR554",
    "MIR555",
    "MIR556",
    "MIR557",
    "MIR558",
    "MIR559",
    "MIR561",
    "MIR562",
    "MIR563",
    "MIR564",
    "MIR567",
    "MIR568",
    "MIR569",
    "MIR570",
    "MIR571",
    "MIR572",
    "MIR573",
    "MIR574",
    "MIR575",
    "MIR576",
    "MIR577",
    "MIR578",
    "MIR579",
    "MIR580",
    "MIR581",
    "MIR582",
    "MIR583",
    "MIR584",
    "MIR585",
    "MIR586",
    "MIR587",
    "MIR588",
    "MIR589",
    "MIR590",
    "MIR591",
    "MIR592",
    "MIR593",
    "MIR595",
    "MIR596",
    "MIR597",
    "MIR598",
    "MIR599",
    "MIR601",
    "MIR602",
    "MIR603",
    "MIR604",
    "MIR605",
    "MIR606",
    "MIR607",
    "MIR608",
    "MIR609",
    "MIR610",
    "MIR611",
    "MIR612",
    "MIR613",
    "MIR614",
    "MIR616",
    "MIR617",
    "MIR618",
    "MIR620",
    "MIR623",
    "MIR624",
    "MIR625",
    "MIR626",
    "MIR627",
    "MIR628",
    "MIR629",
    "MIR630",
    "MIR631",
    "MIR632",
    "MIR633",
    "MIR634",
    "MIR635",
    "MIR636",
    "MIR637",
    "MIR638",
    "MIR639",
    "MIR640",
    "MIR641",
    "MIR642A",
    "MIR643",
    "MIR644A",
    "MIR645",
    "MIR646",
    "MIR647",
    "MIR648",
    "MIR649",
    "MIR651",
    "MIR652",
    "MIR653",
    "MIR654",
    "MIR655",
    "MIR656",
    "MIR657",
    "MIR658",
    "MIR659",
    "MIR660",
    "MIR663B",
    "MIR665",
    "MIR668",
    "MIR670",
    "MIR7-1",
    "MIR7-2",
    "MIR7-3",
    "MIR708",
    "MIR718",
    "MIR744",
    "MIR758",
    "MIR759",
    "MIR760",
    "MIR761",
    "MIR764",
    "MIR765",
    "MIR766",
    "MIR767",
    "MIR769",
    "MIR770",
    "MIR802",
    "MIR873",
    "MIR874",
    "MIR875",
    "MIR876",
    "MIR877",
    "MIR885",
    "MIR887",
    "MIR888",
    "MIR889",
    "MIR890",
    "MIR891A",
    "MIR891B",
    "MIR892A",
    "MIR892B",
    "MIR9-1",
    "MIR9-3",
    "MIR920",
    "MIR921",
    "MIR924",
    "MIR924HG",
    "MIR92A2",
    "MIR92B",
    "MIR93",
    "MIR933",
    "MIR934",
    "MIR937",
    "MIR938",
    "MIR939",
    "MIR940",
    "MIR941-2",
    "MIR942",
    "MIR943",
    "MIR944",
    "MIR95",
    "MIR96",
    "MIR98",
    "MIR99A",
    "MIR99AHG",
    "MIR99B",
    "MIRLET7A1",
    "MIRLET7A2",
    "MIRLET7C",
    "MIRLET7D",
    "MIRLET7E",
    "MIRLET7F1",
    "MIRLET7F2",
    "MIRLET7G",
    "MIRLET7I",
    "MIS12",
    "MIS18A",
    "MIS18BP1",
    "MISP",
    "MISP3",
    "MITD1",
    "MITF",
    "MIXL1",
    "MKI67",
    "MKKS",
    "MKL1",
    "MKL2",
    "MKLN1",
    "MKNK1",
    "MKNK2",
    "MKRN1",
    "MKRN2",
    "MKRN2OS",
    "MKRN3",
    "MKS1",
    "MKX",
    "MLANA",
    "MLC1",
    "MLEC",
    "MLF1",
    "MLF2",
    "MLH1",
    "MLH3",
    "MLIP",
    "MLKL",
    "MLLT1",
    "MLLT10",
    "MLLT11",
    "MLLT3",
    "MLLT6",
    "MLN",
    "MLNR",
    "MLPH",
    "MLST8",
    "MLX",
    "MLXIP",
    "MLXIPL",
    "MLYCD",
    "MMAA",
    "MMAB",
    "MMACHC",
    "MMADHC",
    "MMD",
    "MMD2",
    "MME",
    "MMEL1",
    "MMGT1",
    "MMP1",
    "MMP10",
    "MMP11",
    "MMP12",
    "MMP13",
    "MMP14",
    "MMP15",
    "MMP16",
    "MMP17",
    "MMP19",
    "MMP2",
    "MMP20",
    "MMP21",
    "MMP23A",
    "MMP23B",
    "MMP24",
    "MMP25",
    "MMP26",
    "MMP27",
    "MMP28",
    "MMP3",
    "MMP7",
    "MMP8",
    "MMP9",
    "MMRN1",
    "MMRN2",
    "MMS19",
    "MMS22L",
    "MN1",
    "MNAT1",
    "MND1",
    "MNDA",
    "MNS1",
    "MNT",
    "MNX1",
    "MOAP1",
    "MOB1A",
    "MOB1B",
    "MOB2",
    "MOB3A",
    "MOB3B",
    "MOB3C",
    "MOB4",
    "MOBP",
    "MOCOS",
    "MOCS1",
    "MOCS2",
    "MOCS3",
    "MOG",
    "MOGAT1",
    "MOGAT2",
    "MOGAT3",
    "MOGS",
    "MOK",
    "MON1A",
    "MON1B",
    "MON2",
    "MORC1",
    "MORC2",
    "MORC2-AS1",
    "MORC3",
    "MORC4",
    "MORF4L1",
    "MORF4L2",
    "MORF4L2-AS1",
    "MORN1",
    "MORN3",
    "MORN4",
    "MORN5",
    "MOS",
    "MOSPD1",
    "MOSPD2",
    "MOSPD3",
    "MOV10",
    "MOV10L1",
    "MOXD1",
    "MOXD2P",
    "MPC1",
    "MPC1L",
    "MPC2",
    "MPDU1",
    "MPDZ",
    "MPEG1",
    "MPG",
    "MPHOSPH10",
    "MPHOSPH6",
    "MPHOSPH8",
    "MPHOSPH9",
    "MPI",
    "MPL",
    "MPLKIP",
    "MPND",
    "MPO",
    "MPP1",
    "MPP2",
    "MPP3",
    "MPP4",
    "MPP5",
    "MPP6",
    "MPP7",
    "MPPE1",
    "MPPED1",
    "MPPED2",
    "MPRIP",
    "MPST",
    "MPV17",
    "MPV17L",
    "MPV17L2",
    "MPZ",
    "MPZL1",
    "MPZL2",
    "MPZL3",
    "MR1",
    "MRAP",
    "MRAP2",
    "MRAS",
    "MRC1",
    "MRC2",
    "MRE11A",
    "MREG",
    "MRFAP1",
    "MRFAP1L1",
    "MRGBP",
    "MRGPRD",
    "MRGPRE",
    "MRGPRF",
    "MRGPRG",
    "MRGPRG-AS1",
    "MRGPRX1",
    "MRGPRX2",
    "MRGPRX3",
    "MRGPRX4",
    "MRI1",
    "MRM1",
    "MRM2",
    "MRM3",
    "MRO",
    "MROH1",
    "MROH2B",
    "MROH5",
    "MROH6",
    "MROH7",
    "MROH8",
    "MROH9",
    "MRPL1",
    "MRPL10",
    "MRPL11",
    "MRPL12",
    "MRPL13",
    "MRPL14",
    "MRPL15",
    "MRPL16",
    "MRPL17",
    "MRPL18",
    "MRPL19",
    "MRPL2",
    "MRPL20",
    "MRPL21",
    "MRPL22",
    "MRPL23",
    "MRPL23-AS1",
    "MRPL24",
    "MRPL28",
    "MRPL3",
    "MRPL30",
    "MRPL32",
    "MRPL33",
    "MRPL34",
    "MRPL35",
    "MRPL36",
    "MRPL37",
    "MRPL38",
    "MRPL39",
    "MRPL4",
    "MRPL40",
    "MRPL41",
    "MRPL42",
    "MRPL42P5",
    "MRPL43",
    "MRPL44",
    "MRPL45",
    "MRPL46",
    "MRPL47",
    "MRPL48",
    "MRPL49",
    "MRPL50",
    "MRPL51",
    "MRPL52",
    "MRPL53",
    "MRPL54",
    "MRPL55",
    "MRPL57",
    "MRPL58",
    "MRPL9",
    "MRPS10",
    "MRPS11",
    "MRPS12",
    "MRPS14",
    "MRPS15",
    "MRPS16",
    "MRPS17",
    "MRPS18A",
    "MRPS18B",
    "MRPS18C",
    "MRPS2",
    "MRPS21",
    "MRPS22",
    "MRPS23",
    "MRPS24",
    "MRPS25",
    "MRPS26",
    "MRPS27",
    "MRPS28",
    "MRPS30",
    "MRPS31",
    "MRPS31P5",
    "MRPS33",
    "MRPS34",
    "MRPS35",
    "MRPS36",
    "MRPS5",
    "MRPS6",
    "MRPS7",
    "MRPS9",
    "MRRF",
    "MRS2",
    "MRS2P2",
    "MRTO4",
    "MRVI1",
    "MRVI1-AS1",
    "MS4A1",
    "MS4A10",
    "MS4A12",
    "MS4A13",
    "MS4A14",
    "MS4A15",
    "MS4A2",
    "MS4A3",
    "MS4A4A",
    "MS4A5",
    "MS4A6A",
    "MS4A6E",
    "MS4A7",
    "MS4A8",
    "MSANTD2",
    "MSANTD3",
    "MSANTD4",
    "MSC",
    "MSC-AS1",
    "MSGN1",
    "MSH2",
    "MSH3",
    "MSH4",
    "MSH5",
    "MSH6",
    "MSI1",
    "MSI2",
    "MSL1",
    "MSL2",
    "MSL3",
    "MSL3P1",
    "MSLN",
    "MSMB",
    "MSMO1",
    "MSMP",
    "MSN",
    "MSR1",
    "MSRA",
    "MSRB1",
    "MSRB2",
    "MSRB3",
    "MSS51",
    "MST1",
    "MST1R",
    "MSTN",
    "MSTO1",
    "MSTO2P",
    "MSX1",
    "MSX2",
    "MSX2P1",
    "MT1A",
    "MT1B",
    "MT1E",
    "MT1F",
    "MT1G",
    "MT1H",
    "MT1IP",
    "MT1L",
    "MT1M",
    "MT1X",
    "MT2A",
    "MT3",
    "MT4",
    "MTA1",
    "MTA2",
    "MTA3",
    "MTAP",
    "MTBP",
    "MTCH1",
    "MTCH2",
    "MTCL1",
    "MTDH",
    "MTERF1",
    "MTERF2",
    "MTERF3",
    "MTERF4",
    "MTF1",
    "MTF2",
    "MTFMT",
    "MTFP1",
    "MTFR1",
    "MTFR1L",
    "MTFR2",
    "MTG1",
    "MTG2",
    "MTHFD1",
    "MTHFD1L",
    "MTHFD2",
    "MTHFR",
    "MTHFS",
    "MTHFSD",
    "MTIF2",
    "MTIF3",
    "MTM1",
    "MTMR1",
    "MTMR10",
    "MTMR11",
    "MTMR12",
    "MTMR14",
    "MTMR2",
    "MTMR3",
    "MTMR4",
    "MTMR6",
    "MTMR7",
    "MTMR8",
    "MTMR9",
    "MTMR9LP",
    "MTNR1A",
    "MTNR1B",
    "MTO1",
    "MTOR",
    "MTPAP",
    "MTPN",
    "MTR",
    "MTRF1",
    "MTRF1L",
    "MTRR",
    "MTSS1",
    "MTSS1L",
    "MTTP",
    "MTURN",
    "MTUS1",
    "MTUS2",
    "MTX1",
    "MTX2",
    "MTX3",
    "MUC1",
    "MUC12",
    "MUC13",
    "MUC15",
    "MUC16",
    "MUC17",
    "MUC2",
    "MUC21",
    "MUC4",
    "MUC5B",
    "MUC6",
    "MUC7",
    "MUCL1",
    "MUL1",
    "MUM1",
    "MUM1L1",
    "MURC",
    "MUS81",
    "MUSK",
    "MUSTN1",
    "MUT",
    "MUTYH",
    "MVB12A",
    "MVB12B",
    "MVD",
    "MVK",
    "MVP",
    "MX1",
    "MX2",
    "MXD1",
    "MXD3",
    "MXD4",
    "MXI1",
    "MXRA5",
    "MXRA7",
    "MXRA8",
    "MYADM",
    "MYADML",
    "MYB",
    "MYBBP1A",
    "MYBL1",
    "MYBL2",
    "MYBPC1",
    "MYBPC2",
    "MYBPC3",
    "MYBPH",
    "MYBPHL",
    "MYC",
    "MYCBP",
    "MYCBP2",
    "MYCBPAP",
    "MYCL",
    "MYCN",
    "MYCNOS",
    "MYCT1",
    "MYD88",
    "MYDGF",
    "MYEF2",
    "MYEOV",
    "MYF5",
    "MYF6",
    "MYH1",
    "MYH10",
    "MYH11",
    "MYH13",
    "MYH14",
    "MYH15",
    "MYH16",
    "MYH2",
    "MYH3",
    "MYH4",
    "MYH6",
    "MYH7",
    "MYH7B",
    "MYH8",
    "MYH9",
    "MYL1",
    "MYL10",
    "MYL12A",
    "MYL12B",
    "MYL2",
    "MYL3",
    "MYL4",
    "MYL5",
    "MYL6",
    "MYL6B",
    "MYL7",
    "MYL9",
    "MYLIP",
    "MYLK",
    "MYLK2",
    "MYLK3",
    "MYLK4",
    "MYLPF",
    "MYNN",
    "MYO10",
    "MYO15A",
    "MYO16",
    "MYO18A",
    "MYO18B",
    "MYO19",
    "MYO1A",
    "MYO1B",
    "MYO1C",
    "MYO1D",
    "MYO1E",
    "MYO1F",
    "MYO1G",
    "MYO1H",
    "MYO3A",
    "MYO3B",
    "MYO5A",
    "MYO5B",
    "MYO5C",
    "MYO6",
    "MYO7A",
    "MYO7B",
    "MYO9A",
    "MYO9B",
    "MYOC",
    "MYOCD",
    "MYOD1",
    "MYOF",
    "MYOG",
    "MYOM1",
    "MYOM2",
    "MYOM3",
    "MYOT",
    "MYOZ1",
    "MYOZ2",
    "MYOZ3",
    "MYPN",
    "MYPOP",
    "MYRF",
    "MYRFL",
    "MYRIP",
    "MYT1",
    "MYT1L",
    "MYT1L-AS1",
    "MYZAP",
    "MZB1",
    "MZF1",
    "MZF1-AS1",
    "MZT1",
    "MZT2A",
    "MZT2B",
    "N4BP1",
    "N4BP2",
    "N4BP2L1",
    "N4BP2L2",
    "N4BP3",
    "N6AMT1",
    "NAA10",
    "NAA11",
    "NAA15",
    "NAA16",
    "NAA20",
    "NAA25",
    "NAA30",
    "NAA35",
    "NAA38",
    "NAA40",
    "NAA50",
    "NAA60",
    "NAAA",
    "NAALAD2",
    "NAALADL1",
    "NAALADL2",
    "NAB1",
    "NAB2",
    "NABP1",
    "NABP2",
    "NACA",
    "NACA2",
    "NACAD",
    "NACAP1",
    "NACC1",
    "NACC2",
    "NADK",
    "NADK2",
    "NADSYN1",
    "NAE1",
    "NAF1",
    "NAGA",
    "NAGK",
    "NAGLU",
    "NAGPA",
    "NAGS",
    "NAIF1",
    "NAIP",
    "NALCN",
    "NAMA",
    "NAMPT",
    "NANOG",
    "NANOGNB",
    "NANOS1",
    "NANOS2",
    "NANOS3",
    "NANP",
    "NANS",
    "NAP1L1",
    "NAP1L2",
    "NAP1L3",
    "NAP1L4",
    "NAP1L5",
    "NAP1L6",
    "NAPA",
    "NAPB",
    "NAPEPLD",
    "NAPG",
    "NAPRT",
    "NAPSA",
    "NAPSB",
    "NARF",
    "NARFL",
    "NARS",
    "NARS2",
    "NASP",
    "NAT1",
    "NAT10",
    "NAT14",
    "NAT16",
    "NAT2",
    "NAT6",
    "NAT8",
    "NAT8B",
    "NAT8L",
    "NAT9",
    "NATD1",
    "NAV1",
    "NAV2",
    "NAV3",
    "NAXD",
    "NAXE",
    "NBAS",
    "NBEA",
    "NBEAL1",
    "NBEAL2",
    "NBEAP1",
    "NBL1",
    "NBN",
    "NBPF1",
    "NBPF10",
    "NBPF11",
    "NBPF14",
    "NBPF15",
    "NBPF22P",
    "NBPF3",
    "NBPF6",
    "NBPF7",
    "NBPF9",
    "NBR1",
    "NCALD",
    "NCAM1",
    "NCAM2",
    "NCAN",
    "NCAPD2",
    "NCAPD3",
    "NCAPG",
    "NCAPG2",
    "NCAPH",
    "NCAPH2",
    "NCBP1",
    "NCBP2",
    "NCBP2-AS2",
    "NCCRP1",
    "NCDN",
    "NCEH1",
    "NCF1",
    "NCF1B",
    "NCF1C",
    "NCF2",
    "NCF4",
    "NCK1",
    "NCK2",
    "NCKAP1",
    "NCKAP1L",
    "NCKAP5",
    "NCKAP5L",
    "NCKIPSD",
    "NCL",
    "NCLN",
    "NCMAP",
    "NCOA1",
    "NCOA2",
    "NCOA3",
    "NCOA4",
    "NCOA5",
    "NCOA6",
    "NCOA7",
    "NCOR1",
    "NCOR2",
    "NCR1",
    "NCR2",
    "NCR3",
    "NCS1",
    "NCSTN",
    "NDC1",
    "NDC80",
    "NDE1",
    "NDEL1",
    "NDFIP1",
    "NDFIP2",
    "NDN",
    "NDNF",
    "NDOR1",
    "NDP",
    "NDRG1",
    "NDRG2",
    "NDRG3",
    "NDRG4",
    "NDST1",
    "NDST2",
    "NDST3",
    "NDST4",
    "NDUFA1",
    "NDUFA10",
    "NDUFA11",
    "NDUFA12",
    "NDUFA13",
    "NDUFA2",
    "NDUFA3",
    "NDUFA4",
    "NDUFA4L2",
    "NDUFA5",
    "NDUFA6",
    "NDUFA7",
    "NDUFA8",
    "NDUFA9",
    "NDUFAB1",
    "NDUFAF1",
    "NDUFAF2",
    "NDUFAF3",
    "NDUFAF4",
    "NDUFAF5",
    "NDUFAF6",
    "NDUFAF7",
    "NDUFB1",
    "NDUFB10",
    "NDUFB11",
    "NDUFB2",
    "NDUFB2-AS1",
    "NDUFB3",
    "NDUFB4",
    "NDUFB5",
    "NDUFB6",
    "NDUFB7",
    "NDUFB8",
    "NDUFB9",
    "NDUFC1",
    "NDUFC2",
    "NDUFS1",
    "NDUFS2",
    "NDUFS3",
    "NDUFS4",
    "NDUFS5",
    "NDUFS6",
    "NDUFS7",
    "NDUFS8",
    "NDUFV1",
    "NDUFV2",
    "NDUFV3",
    "NEB",
    "NEBL",
    "NECAB1",
    "NECAB2",
    "NECAB3",
    "NECAP1",
    "NECAP2",
    "NECTIN1",
    "NECTIN2",
    "NECTIN3",
    "NECTIN4",
    "NEDD1",
    "NEDD4",
    "NEDD4L",
    "NEDD8",
    "NEDD9",
    "NEFH",
    "NEFL",
    "NEFM",
    "NEGR1",
    "NEIL1",
    "NEIL2",
    "NEIL3",
    "NEK1",
    "NEK10",
    "NEK11",
    "NEK2",
    "NEK3",
    "NEK4",
    "NEK5",
    "NEK6",
    "NEK7",
    "NEK8",
    "NEK9",
    "NELFA",
    "NELFB",
    "NELFCD",
    "NELFE",
    "NELL1",
    "NELL2",
    "NEMF",
    "NEMP1",
    "NEMP2",
    "NENF",
    "NEO1",
    "NEPRO",
    "NES",
    "NET1",
    "NETO1",
    "NETO2",
    "NEU1",
    "NEU2",
    "NEU3",
    "NEU4",
    "NEURL1",
    "NEURL1B",
    "NEURL2",
    "NEURL4",
    "NEUROD1",
    "NEUROD2",
    "NEUROD4",
    "NEUROD6",
    "NEUROG1",
    "NEUROG2",
    "NEUROG3",
    "NEXN",
    "NF1",
    "NF2",
    "NFAM1",
    "NFASC",
    "NFAT5",
    "NFATC1",
    "NFATC2",
    "NFATC2IP",
    "NFATC3",
    "NFATC4",
    "NFE2",
    "NFE2L1",
    "NFE2L2",
    "NFE2L3",
    "NFIA",
    "NFIB",
    "NFIC",
    "NFIL3",
    "NFIX",
    "NFKB1",
    "NFKB2",
    "NFKBIA",
    "NFKBIB",
    "NFKBID",
    "NFKBIE",
    "NFKBIL1",
    "NFKBIZ",
    "NFRKB",
    "NFS1",
    "NFU1",
    "NFX1",
    "NFXL1",
    "NFYA",
    "NFYB",
    "NFYC",
    "NFYC-AS1",
    "NGB",
    "NGDN",
    "NGEF",
    "NGF",
    "NGFR",
    "NGLY1",
    "NHEJ1",
    "NHLH1",
    "NHLH2",
    "NHLRC1",
    "NHLRC2",
    "NHLRC3",
    "NHLRC4",
    "NHP2",
    "NHS",
    "NHSL2",
    "NICN1",
    "NID1",
    "NID2",
    "NIF3L1",
    "NIFK",
    "NIM1K",
    "NIN",
    "NINJ1",
    "NINJ2",
    "NINL",
    "NIP7",
    "NIPA1",
    "NIPA2",
    "NIPAL1",
    "NIPAL2",
    "NIPAL3",
    "NIPAL4",
    "NIPBL",
    "NIPSNAP1",
    "NIPSNAP3A",
    "NIPSNAP3B",
    "NISCH",
    "NIT1",
    "NIT2",
    "NKAIN1",
    "NKAIN2",
    "NKAIN4",
    "NKAP",
    "NKAPL",
    "NKD1",
    "NKD2",
    "NKG7",
    "NKIRAS1",
    "NKIRAS2",
    "NKPD1",
    "NKRF",
    "NKTR",
    "NKX1-2",
    "NKX2-1",
    "NKX2-2",
    "NKX2-3",
    "NKX2-4",
    "NKX2-5",
    "NKX2-6",
    "NKX2-8",
    "NKX3-1",
    "NKX3-2",
    "NKX6-1",
    "NKX6-2",
    "NKX6-3",
    "NLE1",
    "NLGN1",
    "NLGN2",
    "NLGN3",
    "NLGN4X",
    "NLGN4Y",
    "NLK",
    "NLN",
    "NLRC3",
    "NLRC4",
    "NLRC5",
    "NLRP1",
    "NLRP10",
    "NLRP11",
    "NLRP12",
    "NLRP13",
    "NLRP14",
    "NLRP2",
    "NLRP3",
    "NLRP4",
    "NLRP5",
    "NLRP6",
    "NLRP7",
    "NLRP8",
    "NLRP9",
    "NLRX1",
    "NMB",
    "NMBR",
    "NMD3",
    "NME1",
    "NME1-NME2",
    "NME2",
    "NME3",
    "NME4",
    "NME5",
    "NME6",
    "NME7",
    "NME8",
    "NME9",
    "NMI",
    "NMNAT1",
    "NMNAT2",
    "NMNAT3",
    "NMRAL1",
    "NMRAL1P1",
    "NMRK1",
    "NMRK2",
    "NMS",
    "NMT1",
    "NMT2",
    "NMU",
    "NMUR1",
    "NMUR2",
    "NNAT",
    "NNMT",
    "NNT",
    "NOA1",
    "NOB1",
    "NOBOX",
    "NOC2L",
    "NOC2LP2",
    "NOC3L",
    "NOC4L",
    "NOCT",
    "NOD1",
    "NOD2",
    "NODAL",
    "NOG",
    "NOL10",
    "NOL11",
    "NOL12",
    "NOL3",
    "NOL4",
    "NOL4L",
    "NOL6",
    "NOL7",
    "NOL8",
    "NOL9",
    "NOLC1",
    "NOM1",
    "NOMO1",
    "NOMO2",
    "NOMO3",
    "NONO",
    "NOP10",
    "NOP14",
    "NOP14-AS1",
    "NOP16",
    "NOP2",
    "NOP56",
    "NOP58",
    "NOP9",
    "NOS1",
    "NOS1AP",
    "NOS2",
    "NOS3",
    "NOSIP",
    "NOSTRIN",
    "NOTCH1",
    "NOTCH2",
    "NOTCH2NL",
    "NOTCH3",
    "NOTCH4",
    "NOTO",
    "NOTUM",
    "NOV",
    "NOVA1",
    "NOVA2",
    "NOX1",
    "NOX3",
    "NOX4",
    "NOX5",
    "NOXA1",
    "NOXO1",
    "NPAP1",
    "NPAS1",
    "NPAS2",
    "NPAS3",
    "NPAS4",
    "NPAT",
    "NPB",
    "NPBWR1",
    "NPBWR2",
    "NPC1",
    "NPC1L1",
    "NPC2",
    "NPDC1",
    "NPEPL1",
    "NPEPPS",
    "NPFF",
    "NPFFR1",
    "NPFFR2",
    "NPHP1",
    "NPHP3",
    "NPHP3-AS1",
    "NPHP4",
    "NPHS1",
    "NPHS2",
    "NPIPA1",
    "NPIPB3",
    "NPIPB5",
    "NPL",
    "NPLOC4",
    "NPM1",
    "NPM2",
    "NPM3",
    "NPNT",
    "NPPA",
    "NPPB",
    "NPPC",
    "NPR1",
    "NPR2",
    "NPR3",
    "NPRL2",
    "NPRL3",
    "NPS",
    "NPSR1",
    "NPTN",
    "NPTX1",
    "NPTX2",
    "NPTXR",
    "NPVF",
    "NPW",
    "NPY",
    "NPY1R",
    "NPY2R",
    "NPY4R",
    "NPY5R",
    "NPY6R",
    "NQO1",
    "NQO2",
    "NR0B1",
    "NR0B2",
    "NR1D1",
    "NR1D2",
    "NR1H2",
    "NR1H3",
    "NR1H4",
    "NR1I2",
    "NR1I3",
    "NR2C1",
    "NR2C2",
    "NR2C2AP",
    "NR2E1",
    "NR2E3",
    "NR2F1",
    "NR2F2",
    "NR2F6",
    "NR3C1",
    "NR3C2",
    "NR4A1",
    "NR4A2",
    "NR4A3",
    "NR5A1",
    "NR5A2",
    "NR6A1",
    "NRADDP",
    "NRAP",
    "NRARP",
    "NRAS",
    "NRAV",
    "NRBF2",
    "NRBP1",
    "NRBP2",
    "NRCAM",
    "NRDC",
    "NRDE2",
    "NREP",
    "NRF1",
    "NRG1",
    "NRG2",
    "NRG3",
    "NRG4",
    "NRGN",
    "NRIP1",
    "NRIP2",
    "NRIP3",
    "NRK",
    "NRL",
    "NRM",
    "NRN1",
    "NRN1L",
    "NRP1",
    "NRP2",
    "NRROS",
    "NRSN1",
    "NRSN2",
    "NRTN",
    "NRXN1",
    "NRXN2",
    "NRXN3",
    "NSA2",
    "NSD1",
    "NSDHL",
    "NSF",
    "NSFL1C",
    "NSFP1",
    "NSG1",
    "NSL1",
    "NSMAF",
    "NSMCE1",
    "NSMCE2",
    "NSMCE3",
    "NSMCE4A",
    "NSMF",
    "NSRP1",
    "NSUN2",
    "NSUN3",
    "NSUN4",
    "NSUN5",
    "NSUN5P1",
    "NSUN5P2",
    "NSUN6",
    "NSUN7",
    "NT5C",
    "NT5C1A",
    "NT5C1B",
    "NT5C2",
    "NT5C3A",
    "NT5C3B",
    "NT5DC1",
    "NT5DC2",
    "NT5DC3",
    "NT5E",
    "NT5M",
    "NTAN1",
    "NTF3",
    "NTF4",
    "NTHL1",
    "NTM",
    "NTMT1",
    "NTN1",
    "NTN3",
    "NTN4",
    "NTN5",
    "NTNG1",
    "NTNG2",
    "NTPCR",
    "NTRK1",
    "NTRK2",
    "NTRK3",
    "NTS",
    "NTSR1",
    "NTSR2",
    "NUAK1",
    "NUAK2",
    "NUB1",
    "NUBP1",
    "NUBP2",
    "NUBPL",
    "NUCB1",
    "NUCB2",
    "NUCKS1",
    "NUDC",
    "NUDCD1",
    "NUDCD2",
    "NUDCD3",
    "NUDT1",
    "NUDT10",
    "NUDT11",
    "NUDT12",
    "NUDT13",
    "NUDT14",
    "NUDT15",
    "NUDT16",
    "NUDT16L1",
    "NUDT16P1",
    "NUDT17",
    "NUDT18",
    "NUDT19",
    "NUDT2",
    "NUDT21",
    "NUDT22",
    "NUDT3",
    "NUDT4",
    "NUDT4P1",
    "NUDT5",
    "NUDT6",
    "NUDT7",
    "NUDT8",
    "NUDT9",
    "NUDT9P1",
    "NUF2",
    "NUFIP1",
    "NUFIP2",
    "NUGGC",
    "NUMA1",
    "NUMB",
    "NUMBL",
    "NUP107",
    "NUP133",
    "NUP153",
    "NUP155",
    "NUP160",
    "NUP188",
    "NUP205",
    "NUP210",
    "NUP210L",
    "NUP214",
    "NUP35",
    "NUP37",
    "NUP43",
    "NUP50",
    "NUP54",
    "NUP58",
    "NUP62",
    "NUP62CL",
    "NUP85",
    "NUP88",
    "NUP93",
    "NUP98",
    "NUPL2",
    "NUPR1",
    "NUPR2",
    "NUS1",
    "NUSAP1",
    "NUTF2",
    "NUTM1",
    "NUTM2A",
    "NUTM2A-AS1",
    "NUTM2F",
    "NUTM2G",
    "NVL",
    "NWD1",
    "NWD2",
    "NXF1",
    "NXF2",
    "NXF2B",
    "NXF3",
    "NXF4",
    "NXF5",
    "NXN",
    "NXNL1",
    "NXNL2",
    "NXPE1",
    "NXPE2",
    "NXPE3",
    "NXPE4",
    "NXPH1",
    "NXPH2",
    "NXPH3",
    "NXPH4",
    "NXT1",
    "NXT2",
    "NYAP1",
    "NYAP2",
    "NYNRIN",
    "NYX",
    "OACYLP",
    "OAF",
    "OARD1",
    "OAS1",
    "OAS2",
    "OAS3",
    "OASL",
    "OAT",
    "OAZ1",
    "OAZ2",
    "OAZ3",
    "OBFC1",
    "OBP2A",
    "OBP2B",
    "OBSCN",
    "OBSL1",
    "OC90",
    "OCA2",
    "OCEL1",
    "OCIAD1",
    "OCIAD2",
    "OCLM",
    "OCLN",
    "OCM2",
    "OCRL",
    "OCSTAMP",
    "ODAM",
    "ODC1",
    "ODF1",
    "ODF2",
    "ODF2L",
    "ODF3",
    "ODF3B",
    "ODF3L1",
    "ODF3L2",
    "ODF4",
    "OFCC1",
    "OFD1",
    "OGDH",
    "OGDHL",
    "OGFOD1",
    "OGFOD2",
    "OGFOD3",
    "OGFR",
    "OGFRL1",
    "OGG1",
    "OGN",
    "OGT",
    "OIP5",
    "OIP5-AS1",
    "OIT3",
    "OLA1",
    "OLAH",
    "OLFM1",
    "OLFM2",
    "OLFM3",
    "OLFM4",
    "OLFML1",
    "OLFML2A",
    "OLFML2B",
    "OLFML3",
    "OLIG1",
    "OLIG2",
    "OLIG3",
    "OLMALINC",
    "OLR1",
    "OMA1",
    "OMD",
    "OMG",
    "OMP",
    "ONECUT1",
    "ONECUT2",
    "ONECUT3",
    "OOEP",
    "OOSP2",
    "OPA1",
    "OPA3",
    "OPALIN",
    "OPCML",
    "OPHN1",
    "OPLAH",
    "OPN1LW",
    "OPN1MW",
    "OPN1MW2",
    "OPN1SW",
    "OPN3",
    "OPN4",
    "OPN5",
    "OPRD1",
    "OPRK1",
    "OPRL1",
    "OPRM1",
    "OPRPN",
    "OPTC",
    "OPTN",
    "OR10A2",
    "OR10A3",
    "OR10A4",
    "OR10A5",
    "OR10A6",
    "OR10A7",
    "OR10AD1",
    "OR10AG1",
    "OR10C1",
    "OR10G2",
    "OR10G3",
    "OR10G4",
    "OR10G7",
    "OR10G8",
    "OR10G9",
    "OR10H1",
    "OR10H2",
    "OR10H3",
    "OR10H4",
    "OR10H5",
    "OR10J1",
    "OR10J3",
    "OR10J5",
    "OR10K1",
    "OR10K2",
    "OR10P1",
    "OR10Q1",
    "OR10R2",
    "OR10S1",
    "OR10T2",
    "OR10V1",
    "OR10W1",
    "OR10X1",
    "OR10Z1",
    "OR11A1",
    "OR11G2",
    "OR11H1",
    "OR11H12",
    "OR11H4",
    "OR11H6",
    "OR11L1",
    "OR12D2",
    "OR12D3",
    "OR13A1",
    "OR13C2",
    "OR13C3",
    "OR13C4",
    "OR13C5",
    "OR13C8",
    "OR13C9",
    "OR13D1",
    "OR13F1",
    "OR13G1",
    "OR13H1",
    "OR13J1",
    "OR14A16",
    "OR14C36",
    "OR14I1",
    "OR14J1",
    "OR1A1",
    "OR1A2",
    "OR1B1",
    "OR1C1",
    "OR1D2",
    "OR1D5",
    "OR1E1",
    "OR1E2",
    "OR1F1",
    "OR1F2P",
    "OR1G1",
    "OR1I1",
    "OR1J1",
    "OR1J2",
    "OR1J4",
    "OR1K1",
    "OR1L1",
    "OR1L3",
    "OR1L4",
    "OR1L6",
    "OR1L8",
    "OR1M1",
    "OR1N1",
    "OR1N2",
    "OR1Q1",
    "OR1S1",
    "OR1S2",
    "OR2A1",
    "OR2A12",
    "OR2A14",
    "OR2A2",
    "OR2A20P",
    "OR2A25",
    "OR2A4",
    "OR2A42",
    "OR2A5",
    "OR2A7",
    "OR2A9P",
    "OR2AE1",
    "OR2AG1",
    "OR2AG2",
    "OR2AK2",
    "OR2AT4",
    "OR2B11",
    "OR2B2",
    "OR2B3",
    "OR2B6",
    "OR2C1",
    "OR2C3",
    "OR2D2",
    "OR2D3",
    "OR2F1",
    "OR2F2",
    "OR2G2",
    "OR2G3",
    "OR2G6",
    "OR2H1",
    "OR2H2",
    "OR2J2",
    "OR2J3",
    "OR2K2",
    "OR2L13",
    "OR2L1P",
    "OR2L2",
    "OR2L3",
    "OR2L8",
    "OR2M1P",
    "OR2M2",
    "OR2M3",
    "OR2M4",
    "OR2M5",
    "OR2M7",
    "OR2S2",
    "OR2T1",
    "OR2T10",
    "OR2T11",
    "OR2T12",
    "OR2T27",
    "OR2T29",
    "OR2T3",
    "OR2T33",
    "OR2T34",
    "OR2T35",
    "OR2T4",
    "OR2T5",
    "OR2T6",
    "OR2T8",
    "OR2V2",
    "OR2W1",
    "OR2W3",
    "OR2W5",
    "OR2Y1",
    "OR2Z1",
    "OR3A1",
    "OR3A2",
    "OR3A3",
    "OR4A15",
    "OR4A16",
    "OR4A47",
    "OR4A5",
    "OR4B1",
    "OR4C11",
    "OR4C12",
    "OR4C13",
    "OR4C15",
    "OR4C16",
    "OR4C3",
    "OR4C45",
    "OR4C46",
    "OR4C6",
    "OR4D1",
    "OR4D10",
    "OR4D11",
    "OR4D2",
    "OR4D5",
    "OR4D6",
    "OR4D9",
    "OR4E2",
    "OR4F15",
    "OR4F16",
    "OR4F17",
    "OR4F21",
    "OR4F29",
    "OR4F3",
    "OR4F4",
    "OR4F5",
    "OR4F6",
    "OR4K1",
    "OR4K13",
    "OR4K14",
    "OR4K15",
    "OR4K17",
    "OR4K2",
    "OR4K5",
    "OR4L1",
    "OR4M1",
    "OR4M2",
    "OR4N2",
    "OR4N4",
    "OR4N5",
    "OR4P4",
    "OR4Q3",
    "OR4S1",
    "OR4S2",
    "OR4X1",
    "OR4X2",
    "OR51A2",
    "OR51A4",
    "OR51A7",
    "OR51B2",
    "OR51B4",
    "OR51B5",
    "OR51B6",
    "OR51D1",
    "OR51E1",
    "OR51E2",
    "OR51F1",
    "OR51F2",
    "OR51G1",
    "OR51G2",
    "OR51I1",
    "OR51I2",
    "OR51L1",
    "OR51M1",
    "OR51Q1",
    "OR51S1",
    "OR51T1",
    "OR51V1",
    "OR52A1",
    "OR52A5",
    "OR52B2",
    "OR52B4",
    "OR52B6",
    "OR52D1",
    "OR52E2",
    "OR52E4",
    "OR52E6",
    "OR52E8",
    "OR52H1",
    "OR52I1",
    "OR52I2",
    "OR52J3",
    "OR52K1",
    "OR52K2",
    "OR52L1",
    "OR52M1",
    "OR52N1",
    "OR52N2",
    "OR52N4",
    "OR52N5",
    "OR52R1",
    "OR52W1",
    "OR56A1",
    "OR56A3",
    "OR56A4",
    "OR56A5",
    "OR56B1",
    "OR56B4",
    "OR5A1",
    "OR5A2",
    "OR5AC2",
    "OR5AK2",
    "OR5AN1",
    "OR5AP2",
    "OR5AR1",
    "OR5AS1",
    "OR5AU1",
    "OR5B12",
    "OR5B17",
    "OR5B2",
    "OR5B21",
    "OR5B3",
    "OR5C1",
    "OR5D13",
    "OR5D14",
    "OR5D16",
    "OR5D18",
    "OR5F1",
    "OR5G5P",
    "OR5H1",
    "OR5H14",
    "OR5H15",
    "OR5H2",
    "OR5H6",
    "OR5I1",
    "OR5J2",
    "OR5K1",
    "OR5K2",
    "OR5K3",
    "OR5K4",
    "OR5L1",
    "OR5L2",
    "OR5M1",
    "OR5M10",
    "OR5M11",
    "OR5M3",
    "OR5M8",
    "OR5M9",
    "OR5P2",
    "OR5P3",
    "OR5R1",
    "OR5T1",
    "OR5T2",
    "OR5T3",
    "OR5V1",
    "OR5W2",
    "OR6A2",
    "OR6B1",
    "OR6B2",
    "OR6B3",
    "OR6C1",
    "OR6C2",
    "OR6C3",
    "OR6C4",
    "OR6C6",
    "OR6C65",
    "OR6C68",
    "OR6C70",
    "OR6C74",
    "OR6C75",
    "OR6C76",
    "OR6F1",
    "OR6K2",
    "OR6K3",
    "OR6K6",
    "OR6M1",
    "OR6N1",
    "OR6N2",
    "OR6P1",
    "OR6Q1",
    "OR6S1",
    "OR6T1",
    "OR6V1",
    "OR6W1P",
    "OR6X1",
    "OR6Y1",
    "OR7A10",
    "OR7A17",
    "OR7A5",
    "OR7C1",
    "OR7C2",
    "OR7D2",
    "OR7D4",
    "OR7E156P",
    "OR7E24",
    "OR7E37P",
    "OR7E91P",
    "OR7G1",
    "OR7G2",
    "OR7G3",
    "OR8A1",
    "OR8B12",
    "OR8B2",
    "OR8B3",
    "OR8B4",
    "OR8B8",
    "OR8D1",
    "OR8D2",
    "OR8D4",
    "OR8G1",
    "OR8G2",
    "OR8G5",
    "OR8H1",
    "OR8H2",
    "OR8H3",
    "OR8I2",
    "OR8J1",
    "OR8J3",
    "OR8K1",
    "OR8K3",
    "OR8K5",
    "OR8S1",
    "OR8U1",
    "OR8U8",
    "OR8U9",
    "OR9A2",
    "OR9A4",
    "OR9G1",
    "OR9G4",
    "OR9G9",
    "OR9I1",
    "OR9K2",
    "OR9Q1",
    "OR9Q2",
    "ORAI1",
    "ORAI2",
    "ORAI3",
    "ORAOV1",
    "ORC1",
    "ORC2",
    "ORC3",
    "ORC4",
    "ORC5",
    "ORC6",
    "ORM1",
    "ORM2",
    "ORMDL1",
    "ORMDL2",
    "ORMDL3",
    "OS9",
    "OSBP",
    "OSBP2",
    "OSBPL10",
    "OSBPL11",
    "OSBPL1A",
    "OSBPL2",
    "OSBPL3",
    "OSBPL5",
    "OSBPL6",
    "OSBPL7",
    "OSBPL8",
    "OSBPL9",
    "OSCAR",
    "OSCP1",
    "OSER1",
    "OSGEP",
    "OSGEPL1",
    "OSGIN2",
    "OSM",
    "OSMR",
    "OSR1",
    "OSR2",
    "OST4",
    "OSTC",
    "OSTF1",
    "OSTM1",
    "OSTN",
    "OTC",
    "OTOA",
    "OTOF",
    "OTOGL",
    "OTOL1",
    "OTOP1",
    "OTOP2",
    "OTOP3",
    "OTOR",
    "OTOS",
    "OTP",
    "OTUB1",
    "OTUB2",
    "OTUD3",
    "OTUD4",
    "OTUD5",
    "OTUD6A",
    "OTUD6B",
    "OTUD6B-AS1",
    "OTUD7A",
    "OTUD7B",
    "OTULIN",
    "OTX1",
    "OTX2",
    "OVCA2",
    "OVCH1",
    "OVCH2",
    "OVGP1",
    "OVOL1",
    "OVOL2",
    "OXA1L",
    "OXCT1",
    "OXCT2",
    "OXER1",
    "OXGR1",
    "OXLD1",
    "OXNAD1",
    "OXR1",
    "OXSM",
    "OXSR1",
    "OXT",
    "OXTR",
    "P2RX1",
    "P2RX2",
    "P2RX3",
    "P2RX4",
    "P2RX5",
    "P2RX6",
    "P2RX6P",
    "P2RX7",
    "P2RY1",
    "P2RY10",
    "P2RY11",
    "P2RY12",
    "P2RY13",
    "P2RY14",
    "P2RY2",
    "P2RY4",
    "P2RY6",
    "P2RY8",
    "P3H1",
    "P3H2",
    "P3H3",
    "P3H4",
    "P4HA1",
    "P4HA2",
    "P4HA3",
    "P4HB",
    "P4HTM",
    "PA2G4",
    "PA2G4P4",
    "PAAF1",
    "PABPC1",
    "PABPC1L2A",
    "PABPC1L2B",
    "PABPC1P2",
    "PABPC3",
    "PABPC4",
    "PABPC4L",
    "PABPC5",
    "PABPN1",
    "PABPN1L",
    "PACRG",
    "PACRG-AS1",
    "PACRG-AS2",
    "PACRGL",
    "PACS1",
    "PACS2",
    "PACSIN1",
    "PACSIN2",
    "PACSIN3",
    "PADI1",
    "PADI2",
    "PADI3",
    "PADI4",
    "PADI6",
    "PAEP",
    "PAF1",
    "PAFAH1B1",
    "PAFAH1B2",
    "PAFAH1B3",
    "PAFAH2",
    "PAG1",
    "PAGE1",
    "PAGE2",
    "PAGE2B",
    "PAGE3",
    "PAGE4",
    "PAGE5",
    "PAGR1",
    "PAH",
    "PAICS",
    "PAIP1",
    "PAIP2",
    "PAIP2B",
    "PAK1",
    "PAK1IP1",
    "PAK2",
    "PAK3",
    "PAK4",
    "PAK5",
    "PAK6",
    "PALB2",
    "PALD1",
    "PALLD",
    "PALM",
    "PALM2",
    "PALM2-AKAP2",
    "PALM3",
    "PALMD",
    "PAM",
    "PAM16",
    "PAMR1",
    "PAN2",
    "PAN3",
    "PANK1",
    "PANK2",
    "PANK3",
    "PANK4",
    "PANX1",
    "PANX2",
    "PANX3",
    "PAOX",
    "PAPD4",
    "PAPD5",
    "PAPD7",
    "PAPLN",
    "PAPOLA",
    "PAPOLB",
    "PAPOLG",
    "PAPPA",
    "PAPPA2",
    "PAPSS1",
    "PAPSS2",
    "PAQR3",
    "PAQR4",
    "PAQR5",
    "PAQR6",
    "PAQR7",
    "PAQR8",
    "PAQR9",
    "PARD3",
    "PARD3B",
    "PARD6A",
    "PARD6B",
    "PARD6G",
    "PARG",
    "PARK2",
    "PARK7",
    "PARL",
    "PARM1",
    "PARN",
    "PARP1",
    "PARP10",
    "PARP11",
    "PARP12",
    "PARP14",
    "PARP15",
    "PARP16",
    "PARP2",
    "PARP3",
    "PARP4",
    "PARP6",
    "PARP8",
    "PARP9",
    "PARPBP",
    "PARS2",
    "PART1",
    "PARTICL",
    "PARVA",
    "PARVB",
    "PARVG",
    "PASD1",
    "PASK",
    "PATE1",
    "PATE2",
    "PATE3",
    "PATE4",
    "PATJ",
    "PATL1",
    "PATL2",
    "PATZ1",
    "PAWR",
    "PAX1",
    "PAX2",
    "PAX3",
    "PAX4",
    "PAX5",
    "PAX6",
    "PAX7",
    "PAX8",
    "PAX8-AS1",
    "PAX9",
    "PAXBP1",
    "PAXIP1",
    "PAXIP1-AS1",
    "PAXIP1-AS2",
    "PBDC1",
    "PBK",
    "PBLD",
    "PBOV1",
    "PBX1",
    "PBX2",
    "PBX3",
    "PBX4",
    "PBXIP1",
    "PC",
    "PCA3",
    "PCAT18",
    "PCAT4",
    "PCBD1",
    "PCBD2",
    "PCBP1",
    "PCBP2",
    "PCBP3",
    "PCBP4",
    "PCCA",
    "PCCB",
    "PCDH1",
    "PCDH10",
    "PCDH11X",
    "PCDH11Y",
    "PCDH12",
    "PCDH15",
    "PCDH18",
    "PCDH19",
    "PCDH20",
    "PCDH7",
    "PCDH8",
    "PCDH9",
    "PCDHA1",
    "PCDHA10",
    "PCDHA11",
    "PCDHA12",
    "PCDHA13",
    "PCDHA2",
    "PCDHA3",
    "PCDHA4",
    "PCDHA5",
    "PCDHA6",
    "PCDHA7",
    "PCDHA8",
    "PCDHA9",
    "PCDHAC1",
    "PCDHAC2",
    "PCDHB1",
    "PCDHB10",
    "PCDHB11",
    "PCDHB12",
    "PCDHB13",
    "PCDHB14",
    "PCDHB15",
    "PCDHB16",
    "PCDHB17P",
    "PCDHB18P",
    "PCDHB19P",
    "PCDHB2",
    "PCDHB3",
    "PCDHB4",
    "PCDHB5",
    "PCDHB6",
    "PCDHB7",
    "PCDHB8",
    "PCDHB9",
    "PCDHGA1",
    "PCDHGA10",
    "PCDHGA11",
    "PCDHGA12",
    "PCDHGA2",
    "PCDHGA3",
    "PCDHGA4",
    "PCDHGA5",
    "PCDHGA6",
    "PCDHGA7",
    "PCDHGA8",
    "PCDHGA9",
    "PCDHGB1",
    "PCDHGB2",
    "PCDHGB3",
    "PCDHGB4",
    "PCDHGB5",
    "PCDHGB6",
    "PCDHGB7",
    "PCDHGB8P",
    "PCDHGC3",
    "PCDHGC4",
    "PCDHGC5",
    "PCED1A",
    "PCED1B",
    "PCED1B-AS1",
    "PCF11",
    "PCGEM1",
    "PCGF1",
    "PCGF2",
    "PCGF3",
    "PCGF5",
    "PCGF6",
    "PCID2",
    "PCIF1",
    "PCK1",
    "PCK2",
    "PCLO",
    "PCM1",
    "PCMT1",
    "PCMTD1",
    "PCMTD2",
    "PCNA",
    "PCNP",
    "PCNT",
    "PCNX1",
    "PCNX2",
    "PCNX3",
    "PCNX4",
    "PCOLCE",
    "PCOLCE2",
    "PCP2",
    "PCP4",
    "PCP4L1",
    "PCSK1",
    "PCSK1N",
    "PCSK2",
    "PCSK4",
    "PCSK5",
    "PCSK6",
    "PCSK7",
    "PCSK9",
    "PCTP",
    "PCYOX1",
    "PCYOX1L",
    "PCYT1A",
    "PCYT1B",
    "PCYT2",
    "PDAP1",
    "PDC",
    "PDCD1",
    "PDCD10",
    "PDCD11",
    "PDCD1LG2",
    "PDCD2",
    "PDCD2L",
    "PDCD4",
    "PDCD4-AS1",
    "PDCD5",
    "PDCD6",
    "PDCD6IP",
    "PDCD7",
    "PDCL",
    "PDCL2",
    "PDCL3",
    "PDCL3P4",
    "PDDC1",
    "PDE10A",
    "PDE11A",
    "PDE12",
    "PDE1A",
    "PDE1B",
    "PDE1C",
    "PDE2A",
    "PDE3A",
    "PDE3B",
    "PDE4A",
    "PDE4B",
    "PDE4C",
    "PDE4D",
    "PDE4DIP",
    "PDE5A",
    "PDE6A",
    "PDE6B",
    "PDE6C",
    "PDE6D",
    "PDE6G",
    "PDE6H",
    "PDE7A",
    "PDE7B",
    "PDE8A",
    "PDE8B",
    "PDE9A",
    "PDF",
    "PDGFA",
    "PDGFB",
    "PDGFC",
    "PDGFD",
    "PDGFRA",
    "PDGFRB",
    "PDGFRL",
    "PDHA1",
    "PDHA2",
    "PDHB",
    "PDHX",
    "PDIA2",
    "PDIA3",
    "PDIA3P1",
    "PDIA4",
    "PDIA5",
    "PDIA6",
    "PDIK1L",
    "PDILT",
    "PDK1",
    "PDK2",
    "PDK3",
    "PDK4",
    "PDLIM1",
    "PDLIM2",
    "PDLIM3",
    "PDLIM4",
    "PDLIM5",
    "PDLIM7",
    "PDP1",
    "PDP2",
    "PDPK1",
    "PDPN",
    "PDPR",
    "PDRG1",
    "PDS5B",
    "PDSS1",
    "PDSS2",
    "PDX1",
    "PDXDC1",
    "PDXDC2P",
    "PDXK",
    "PDXP",
    "PDYN",
    "PDZD11",
    "PDZD2",
    "PDZD3",
    "PDZD4",
    "PDZD7",
    "PDZD8",
    "PDZD9",
    "PDZK1",
    "PDZK1IP1",
    "PDZRN3",
    "PDZRN4",
    "PEA15",
    "PEAK1",
    "PEAR1",
    "PEBP1",
    "PEBP4",
    "PECAM1",
    "PECR",
    "PEF1",
    "PEG10",
    "PEG3",
    "PEG3-AS1",
    "PELI1",
    "PELI2",
    "PELI3",
    "PELO",
    "PELP1",
    "PEMT",
    "PEPD",
    "PER1",
    "PER2",
    "PER3",
    "PER4",
    "PERP",
    "PES1",
    "PET100",
    "PEX1",
    "PEX10",
    "PEX11A",
    "PEX11B",
    "PEX11G",
    "PEX12",
    "PEX13",
    "PEX14",
    "PEX16",
    "PEX19",
    "PEX2",
    "PEX26",
    "PEX3",
    "PEX5",
    "PEX5L",
    "PEX6",
    "PEX7",
    "PF4",
    "PF4V1",
    "PFAS",
    "PFDN1",
    "PFDN2",
    "PFDN4",
    "PFDN5",
    "PFDN6",
    "PFKFB1",
    "PFKFB2",
    "PFKFB3",
    "PFKFB4",
    "PFKL",
    "PFKM",
    "PFKP",
    "PFN1",
    "PFN1P2",
    "PFN2",
    "PFN3",
    "PFN4",
    "PGA3",
    "PGA4",
    "PGA5",
    "PGAM1",
    "PGAM2",
    "PGAM4",
    "PGAM5",
    "PGAP1",
    "PGAP2",
    "PGAP3",
    "PGBD1",
    "PGBD2",
    "PGBD3",
    "PGBD4",
    "PGC",
    "PGCP1",
    "PGD",
    "PGF",
    "PGGHG",
    "PGGT1B",
    "PGK1",
    "PGK2",
    "PGLS",
    "PGLYRP1",
    "PGLYRP2",
    "PGLYRP3",
    "PGLYRP4",
    "PGM1",
    "PGM2",
    "PGM2L1",
    "PGM3",
    "PGM5",
    "PGM5-AS1",
    "PGM5P2",
    "PGP",
    "PGPEP1",
    "PGPEP1L",
    "PGR",
    "PGRMC1",
    "PGRMC2",
    "PGS1",
    "PHACTR1",
    "PHACTR2",
    "PHACTR3",
    "PHACTR4",
    "PHAX",
    "PHB",
    "PHB2",
    "PHC1",
    "PHC2",
    "PHC3",
    "PHEX",
    "PHF1",
    "PHF10",
    "PHF11",
    "PHF12",
    "PHF13",
    "PHF14",
    "PHF19",
    "PHF2",
    "PHF20",
    "PHF20L1",
    "PHF21A",
    "PHF21B",
    "PHF23",
    "PHF24",
    "PHF3",
    "PHF5A",
    "PHF6",
    "PHF7",
    "PHF8",
    "PHGDH",
    "PHIP",
    "PHKA1",
    "PHKA2",
    "PHKB",
    "PHKG1",
    "PHKG2",
    "PHLDA1",
    "PHLDA2",
    "PHLDA3",
    "PHLDB1",
    "PHLDB2",
    "PHLDB3",
    "PHLPP1",
    "PHLPP2",
    "PHOSPHO1",
    "PHOSPHO2",
    "PHOX2A",
    "PHOX2B",
    "PHPT1",
    "PHRF1",
    "PHTF1",
    "PHTF2",
    "PHYH",
    "PHYHD1",
    "PHYHIP",
    "PHYHIPL",
    "PHYKPL",
    "PI15",
    "PI16",
    "PI3",
    "PI4K2A",
    "PI4K2B",
    "PI4KA",
    "PI4KAP1",
    "PI4KAP2",
    "PI4KB",
    "PIANP",
    "PIAS1",
    "PIAS2",
    "PIAS3",
    "PIAS4",
    "PIBF1",
    "PICALM",
    "PICK1",
    "PICSAR",
    "PID1",
    "PIDD1",
    "PIEZO1",
    "PIEZO2",
    "PIF1",
    "PIFO",
    "PIGA",
    "PIGB",
    "PIGC",
    "PIGF",
    "PIGG",
    "PIGH",
    "PIGK",
    "PIGL",
    "PIGM",
    "PIGN",
    "PIGO",
    "PIGP",
    "PIGQ",
    "PIGR",
    "PIGS",
    "PIGT",
    "PIGU",
    "PIGV",
    "PIGW",
    "PIGX",
    "PIGY",
    "PIGZ",
    "PIH1D1",
    "PIH1D2",
    "PIH1D3",
    "PIK3AP1",
    "PIK3C2A",
    "PIK3C2B",
    "PIK3C2G",
    "PIK3C3",
    "PIK3CA",
    "PIK3CB",
    "PIK3CD",
    "PIK3CG",
    "PIK3IP1",
    "PIK3R1",
    "PIK3R2",
    "PIK3R3",
    "PIK3R4",
    "PIK3R5",
    "PIK3R6",
    "PIKFYVE",
    "PILRA",
    "PILRB",
    "PIM1",
    "PIM2",
    "PIM3",
    "PIN1",
    "PIN1P1",
    "PIN4",
    "PIN4P1",
    "PINK1",
    "PINLYP",
    "PINX1",
    "PIP",
    "PIP4K2A",
    "PIP4K2B",
    "PIP4K2C",
    "PIP5K1A",
    "PIP5K1B",
    "PIP5K1C",
    "PIP5KL1",
    "PIPOX",
    "PIPSL",
    "PIR",
    "PIRT",
    "PISD",
    "PISRT1",
    "PITHD1",
    "PITPNA",
    "PITPNB",
    "PITPNC1",
    "PITPNM1",
    "PITPNM2",
    "PITPNM3",
    "PITRM1",
    "PITX1",
    "PITX2",
    "PITX3",
    "PIWIL1",
    "PIWIL2",
    "PIWIL3",
    "PIWIL4",
    "PJA1",
    "PJA2",
    "PKD1",
    "PKD1L1",
    "PKD1L2",
    "PKD1L3",
    "PKD1P1",
    "PKD2",
    "PKD2L1",
    "PKD2L2",
    "PKDCC",
    "PKDREJ",
    "PKHD1",
    "PKHD1L1",
    "PKIA",
    "PKIB",
    "PKIG",
    "PKLR",
    "PKM",
    "PKMYT1",
    "PKN1",
    "PKN2",
    "PKN3",
    "PKNOX1",
    "PKNOX2",
    "PKP1",
    "PKP2",
    "PKP3",
    "PKP4",
    "PLA1A",
    "PLA2G10",
    "PLA2G12A",
    "PLA2G12B",
    "PLA2G15",
    "PLA2G16",
    "PLA2G1B",
    "PLA2G2A",
    "PLA2G2D",
    "PLA2G2E",
    "PLA2G2F",
    "PLA2G3",
    "PLA2G4A",
    "PLA2G4C",
    "PLA2G4D",
    "PLA2G4F",
    "PLA2G5",
    "PLA2G6",
    "PLA2G7",
    "PLA2R1",
    "PLAA",
    "PLAC1",
    "PLAC4",
    "PLAC8",
    "PLAC8L1",
    "PLAC9",
    "PLAG1",
    "PLAGL1",
    "PLAGL2",
    "PLAT",
    "PLAU",
    "PLAUR",
    "PLB1",
    "PLBD1",
    "PLBD2",
    "PLCB1",
    "PLCB2",
    "PLCB3",
    "PLCB4",
    "PLCD1",
    "PLCD3",
    "PLCD4",
    "PLCE1",
    "PLCG1",
    "PLCG2",
    "PLCH1",
    "PLCH2",
    "PLCL1",
    "PLCL2",
    "PLCXD1",
    "PLCXD2",
    "PLCXD3",
    "PLCZ1",
    "PLD1",
    "PLD2",
    "PLD3",
    "PLD4",
    "PLD5",
    "PLD6",
    "PLEC",
    "PLEK",
    "PLEK2",
    "PLEKHA1",
    "PLEKHA2",
    "PLEKHA3",
    "PLEKHA4",
    "PLEKHA5",
    "PLEKHA6",
    "PLEKHA7",
    "PLEKHA8",
    "PLEKHB1",
    "PLEKHB2",
    "PLEKHD1",
    "PLEKHF1",
    "PLEKHF2",
    "PLEKHG1",
    "PLEKHG2",
    "PLEKHG4B",
    "PLEKHG5",
    "PLEKHG6",
    "PLEKHG7",
    "PLEKHH1",
    "PLEKHH2",
    "PLEKHH3",
    "PLEKHJ1",
    "PLEKHM2",
    "PLEKHM3",
    "PLEKHN1",
    "PLEKHO1",
    "PLEKHO2",
    "PLEKHS1",
    "PLET1",
    "PLG",
    "PLGLA",
    "PLGLB1",
    "PLGLB2",
    "PLGRKT",
    "PLIN1",
    "PLIN2",
    "PLIN3",
    "PLIN5",
    "PLK1",
    "PLK2",
    "PLK3",
    "PLK4",
    "PLLP",
    "PLN",
    "PLOD1",
    "PLOD2",
    "PLOD3",
    "PLP1",
    "PLP2",
    "PLPP1",
    "PLPP2",
    "PLPP3",
    "PLPP4",
    "PLPP5",
    "PLPP6",
    "PLPP7",
    "PLPPR1",
    "PLPPR2",
    "PLPPR3",
    "PLPPR4",
    "PLPPR5",
    "PLRG1",
    "PLS1",
    "PLS3",
    "PLSCR1",
    "PLSCR2",
    "PLSCR3",
    "PLSCR4",
    "PLSCR5",
    "PLTP",
    "PLVAP",
    "PLXDC1",
    "PLXDC2",
    "PLXNA1",
    "PLXNA2",
    "PLXNA3",
    "PLXNA4",
    "PLXNB1",
    "PLXNB2",
    "PLXNB3",
    "PLXNC1",
    "PLXND1",
    "PM20D1",
    "PM20D2",
    "PMAIP1",
    "PMCH",
    "PMCHL1",
    "PMEL",
    "PMEPA1",
    "PMF1",
    "PMFBP1",
    "PML",
    "PMM1",
    "PMM2",
    "PMP2",
    "PMP22",
    "PMPCA",
    "PMPCB",
    "PMS1",
    "PMS2",
    "PMS2CL",
    "PMS2P2",
    "PMS2P4",
    "PMVK",
    "PNCK",
    "PNISR",
    "PNKD",
    "PNKP",
    "PNLDC1",
    "PNLIP",
    "PNLIPRP1",
    "PNLIPRP2",
    "PNLIPRP3",
    "PNMA1",
    "PNMA2",
    "PNMA3",
    "PNMA5",
    "PNMA6A",
    "PNMAL1",
    "PNMAL2",
    "PNMT",
    "PNN",
    "PNO1",
    "PNOC",
    "PNP",
    "PNPLA1",
    "PNPLA2",
    "PNPLA3",
    "PNPLA4",
    "PNPLA5",
    "PNPLA6",
    "PNPLA7",
    "PNPLA8",
    "PNPO",
    "PNPT1",
    "PNRC1",
    "PNRC2",
    "POC1A",
    "POC1B",
    "POC5",
    "PODN",
    "PODNL1",
    "PODXL",
    "PODXL2",
    "POF1B",
    "POFUT1",
    "POFUT2",
    "POGK",
    "POGLUT1",
    "POGZ",
    "POLA1",
    "POLA2",
    "POLB",
    "POLD1",
    "POLD2",
    "POLD3",
    "POLD4",
    "POLDIP2",
    "POLDIP3",
    "POLE",
    "POLE2",
    "POLE3",
    "POLE4",
    "POLG",
    "POLG2",
    "POLH",
    "POLI",
    "POLK",
    "POLL",
    "POLM",
    "POLN",
    "POLQ",
    "POLR1A",
    "POLR1B",
    "POLR1C",
    "POLR1D",
    "POLR1E",
    "POLR2A",
    "POLR2B",
    "POLR2C",
    "POLR2D",
    "POLR2E",
    "POLR2F",
    "POLR2G",
    "POLR2H",
    "POLR2I",
    "POLR2J",
    "POLR2J2",
    "POLR2J3",
    "POLR2J4",
    "POLR2K",
    "POLR2L",
    "POLR2M",
    "POLR3A",
    "POLR3B",
    "POLR3C",
    "POLR3D",
    "POLR3E",
    "POLR3F",
    "POLR3G",
    "POLR3GL",
    "POLR3H",
    "POLR3K",
    "POLRMT",
    "POM121",
    "POM121C",
    "POM121L10P",
    "POM121L12",
    "POM121L1P",
    "POM121L2",
    "POM121L4P",
    "POM121L9P",
    "POMC",
    "POMGNT1",
    "POMGNT2",
    "POMK",
    "POMP",
    "POMT1",
    "POMT2",
    "POMZP3",
    "PON1",
    "PON2",
    "PON3",
    "POP1",
    "POP4",
    "POP5",
    "POP7",
    "POPDC2",
    "POPDC3",
    "POR",
    "PORCN",
    "POSTN",
    "POT1",
    "POTEA",
    "POTEB3",
    "POTEC",
    "POTED",
    "POTEE",
    "POTEF",
    "POTEG",
    "POTEH",
    "POTEI",
    "POTEJ",
    "POU1F1",
    "POU2AF1",
    "POU2F1",
    "POU2F2",
    "POU2F3",
    "POU3F1",
    "POU3F2",
    "POU3F3",
    "POU3F4",
    "POU4F1",
    "POU4F2",
    "POU4F3",
    "POU5F1",
    "POU5F2",
    "POU6F1",
    "POU6F2",
    "POU6F2-AS1",
    "PP12613",
    "PP13004",
    "PP14571",
    "PP2D1",
    "PP7080",
    "PPA1",
    "PPA2",
    "PPAN",
    "PPAN-P2RY11",
    "PPARA",
    "PPARD",
    "PPARG",
    "PPARGC1A",
    "PPARGC1B",
    "PPAT",
    "PPBP",
    "PPBPP2",
    "PPCDC",
    "PPCS",
    "PPDPF",
    "PPEF1",
    "PPEF2",
    "PPFIA1",
    "PPFIA2",
    "PPFIA3",
    "PPFIBP1",
    "PPFIBP2",
    "PPHLN1",
    "PPIA",
    "PPIAL4A",
    "PPIAL4C",
    "PPIAL4G",
    "PPIB",
    "PPIC",
    "PPID",
    "PPIE",
    "PPIEL",
    "PPIF",
    "PPIG",
    "PPIH",
    "PPIL1",
    "PPIL2",
    "PPIL3",
    "PPIL4",
    "PPIL6",
    "PPIP5K1",
    "PPIP5K2",
    "PPL",
    "PPM1A",
    "PPM1B",
    "PPM1D",
    "PPM1E",
    "PPM1F",
    "PPM1G",
    "PPM1H",
    "PPM1J",
    "PPM1K",
    "PPM1L",
    "PPM1M",
    "PPM1N",
    "PPME1",
    "PPOX",
    "PPP1CA",
    "PPP1CB",
    "PPP1CC",
    "PPP1R10",
    "PPP1R11",
    "PPP1R12A",
    "PPP1R12B",
    "PPP1R12C",
    "PPP1R13B",
    "PPP1R13L",
    "PPP1R14A",
    "PPP1R14B",
    "PPP1R14C",
    "PPP1R14D",
    "PPP1R15A",
    "PPP1R15B",
    "PPP1R16A",
    "PPP1R16B",
    "PPP1R17",
    "PPP1R18",
    "PPP1R1A",
    "PPP1R1B",
    "PPP1R1C",
    "PPP1R2",
    "PPP1R21",
    "PPP1R26",
    "PPP1R27",
    "PPP1R2P3",
    "PPP1R2P9",
    "PPP1R32",
    "PPP1R35",
    "PPP1R36",
    "PPP1R37",
    "PPP1R3A",
    "PPP1R3B",
    "PPP1R3C",
    "PPP1R3D",
    "PPP1R3F",
    "PPP1R3G",
    "PPP1R42",
    "PPP1R7",
    "PPP1R8",
    "PPP1R9A",
    "PPP1R9B",
    "PPP2CA",
    "PPP2CB",
    "PPP2R1A",
    "PPP2R1B",
    "PPP2R2A",
    "PPP2R2B",
    "PPP2R2C",
    "PPP2R2D",
    "PPP2R3A",
    "PPP2R3B",
    "PPP2R3C",
    "PPP2R5A",
    "PPP2R5B",
    "PPP2R5C",
    "PPP2R5D",
    "PPP2R5E",
    "PPP3CA",
    "PPP3CB",
    "PPP3CC",
    "PPP3R1",
    "PPP3R2",
    "PPP4C",
    "PPP4R1",
    "PPP4R1L",
    "PPP4R2",
    "PPP4R3B",
    "PPP4R3CP",
    "PPP4R4",
    "PPP5C",
    "PPP6C",
    "PPP6R1",
    "PPP6R2",
    "PPP6R3",
    "PPRC1",
    "PPT1",
    "PPT2",
    "PPTC7",
    "PPWD1",
    "PPY",
    "PPY2P",
    "PQBP1",
    "PQLC1",
    "PQLC2",
    "PQLC2L",
    "PQLC3",
    "PRAC1",
    "PRAC2",
    "PRADC1",
    "PRAF2",
    "PRAM1",
    "PRAME",
    "PRAMEF1",
    "PRAMEF10",
    "PRAMEF11",
    "PRAMEF12",
    "PRAMEF14",
    "PRAMEF15",
    "PRAMEF17",
    "PRAMEF18",
    "PRAMEF19",
    "PRAMEF2",
    "PRAMEF20",
    "PRAMEF22",
    "PRAMEF34P",
    "PRAMEF4",
    "PRAMEF5",
    "PRAMEF6",
    "PRAMEF7",
    "PRAMEF8",
    "PRAMEF9",
    "PRAP1",
    "PRB1",
    "PRB2",
    "PRB3",
    "PRB4",
    "PRC1",
    "PRCC",
    "PRCD",
    "PRCP",
    "PRDM1",
    "PRDM10",
    "PRDM11",
    "PRDM12",
    "PRDM13",
    "PRDM14",
    "PRDM15",
    "PRDM16",
    "PRDM2",
    "PRDM4",
    "PRDM5",
    "PRDM6",
    "PRDM7",
    "PRDM8",
    "PRDM9",
    "PRDX1",
    "PRDX3",
    "PRDX4",
    "PRDX5",
    "PRDX6",
    "PREB",
    "PRELID1",
    "PRELID2",
    "PRELID3A",
    "PRELID3B",
    "PRELP",
    "PREP",
    "PREPL",
    "PREX1",
    "PREX2",
    "PRF1",
    "PRG1",
    "PRG2",
    "PRG3",
    "PRG4",
    "PRICKLE1",
    "PRICKLE2",
    "PRICKLE3",
    "PRICKLE4",
    "PRIM1",
    "PRIM2",
    "PRIMA1",
    "PRIMPOL",
    "PRKAA1",
    "PRKAA2",
    "PRKAB1",
    "PRKAB2",
    "PRKACA",
    "PRKACB",
    "PRKACG",
    "PRKAG1",
    "PRKAG2",
    "PRKAG3",
    "PRKAR1A",
    "PRKAR1B",
    "PRKAR2A",
    "PRKAR2B",
    "PRKCA",
    "PRKCB",
    "PRKCD",
    "PRKCDBP",
    "PRKCE",
    "PRKCG",
    "PRKCH",
    "PRKCI",
    "PRKCQ",
    "PRKCQ-AS1",
    "PRKCSH",
    "PRKCZ",
    "PRKD1",
    "PRKD2",
    "PRKD3",
    "PRKDC",
    "PRKG1",
    "PRKG2",
    "PRKRA",
    "PRKRIP1",
    "PRKX",
    "PRL",
    "PRLH",
    "PRLHR",
    "PRLR",
    "PRM1",
    "PRM2",
    "PRM3",
    "PRMT1",
    "PRMT2",
    "PRMT3",
    "PRMT5",
    "PRMT6",
    "PRMT7",
    "PRMT8",
    "PRMT9",
    "PRND",
    "PRNP",
    "PROB1",
    "PROC",
    "PROCA1",
    "PROCR",
    "PRODH",
    "PRODH2",
    "PROK1",
    "PROK2",
    "PROKR1",
    "PROKR2",
    "PROM1",
    "PROM2",
    "PROP1",
    "PROS1",
    "PROSC",
    "PROSER1",
    "PROSER2",
    "PROSER3",
    "PROX1",
    "PROX2",
    "PROZ",
    "PRPF18",
    "PRPF19",
    "PRPF3",
    "PRPF31",
    "PRPF38A",
    "PRPF38B",
    "PRPF39",
    "PRPF4",
    "PRPF40A",
    "PRPF40B",
    "PRPF4B",
    "PRPF6",
    "PRPF8",
    "PRPH",
    "PRPH2",
    "PRPS1",
    "PRPS1L1",
    "PRPS2",
    "PRPSAP1",
    "PRPSAP2",
    "PRR11",
    "PRR12",
    "PRR13",
    "PRR14",
    "PRR14L",
    "PRR15",
    "PRR15L",
    "PRR16",
    "PRR18",
    "PRR19",
    "PRR20A",
    "PRR20B",
    "PRR20C",
    "PRR20D",
    "PRR20E",
    "PRR21",
    "PRR23A",
    "PRR23B",
    "PRR23D1",
    "PRR25",
    "PRR27",
    "PRR3",
    "PRR30",
    "PRR32",
    "PRR34",
    "PRR35",
    "PRR4",
    "PRR5",
    "PRR5-ARHGAP8",
    "PRR5L",
    "PRR7",
    "PRRC1",
    "PRRC2A",
    "PRRC2B",
    "PRRC2C",
    "PRRG1",
    "PRRG2",
    "PRRG3",
    "PRRG4",
    "PRRT1",
    "PRRT2",
    "PRRT3",
    "PRRX1",
    "PRRX2",
    "PRSS1",
    "PRSS12",
    "PRSS16",
    "PRSS2",
    "PRSS21",
    "PRSS22",
    "PRSS23",
    "PRSS27",
    "PRSS3",
    "PRSS33",
    "PRSS35",
    "PRSS36",
    "PRSS37",
    "PRSS38",
    "PRSS3P2",
    "PRSS42",
    "PRSS45",
    "PRSS48",
    "PRSS50",
    "PRSS53",
    "PRSS54",
    "PRSS55",
    "PRSS56",
    "PRSS57",
    "PRSS58",
    "PRSS8",
    "PRTFDC1",
    "PRTG",
    "PRTN3",
    "PRUNE1",
    "PRUNE2",
    "PRX",
    "PRY",
    "PRY2",
    "PSAP",
    "PSAPL1",
    "PSAT1",
    "PSCA",
    "PSD",
    "PSD2",
    "PSD3",
    "PSD4",
    "PSEN1",
    "PSEN2",
    "PSENEN",
    "PSG1",
    "PSG10P",
    "PSG11",
    "PSG2",
    "PSG3",
    "PSG4",
    "PSG5",
    "PSG6",
    "PSG7",
    "PSG8",
    "PSG9",
    "PSIP1",
    "PSKH1",
    "PSKH2",
    "PSMA1",
    "PSMA2",
    "PSMA3",
    "PSMA4",
    "PSMA5",
    "PSMA6",
    "PSMA8",
    "PSMB1",
    "PSMB10",
    "PSMB11",
    "PSMB2",
    "PSMB3",
    "PSMB4",
    "PSMB5",
    "PSMB6",
    "PSMB7",
    "PSMB8",
    "PSMB9",
    "PSMC1",
    "PSMC2",
    "PSMC3",
    "PSMC3IP",
    "PSMC4",
    "PSMC5",
    "PSMC6",
    "PSMD1",
    "PSMD10",
    "PSMD11",
    "PSMD12",
    "PSMD13",
    "PSMD14",
    "PSMD2",
    "PSMD3",
    "PSMD4",
    "PSMD5",
    "PSMD5-AS1",
    "PSMD6",
    "PSMD6-AS2",
    "PSMD7",
    "PSMD8",
    "PSMD9",
    "PSME1",
    "PSME2",
    "PSME3",
    "PSME4",
    "PSMF1",
    "PSMG1",
    "PSMG2",
    "PSMG3",
    "PSMG3-AS1",
    "PSMG4",
    "PSORS1C1",
    "PSORS1C2",
    "PSORS1C3",
    "PSPC1",
    "PSPH",
    "PSPN",
    "PSRC1",
    "PSTK",
    "PSTPIP1",
    "PSTPIP2",
    "PTAFR",
    "PTAR1",
    "PTBP1",
    "PTBP2",
    "PTBP3",
    "PTCD1",
    "PTCD2",
    "PTCD3",
    "PTCH1",
    "PTCH2",
    "PTCHD1",
    "PTCHD3",
    "PTCHD4",
    "PTCRA",
    "PTDSS1",
    "PTDSS2",
    "PTEN",
    "PTENP1",
    "PTER",
    "PTF1A",
    "PTGDR",
    "PTGDR2",
    "PTGDS",
    "PTGER1",
    "PTGER2",
    "PTGER3",
    "PTGER4",
    "PTGES",
    "PTGES2",
    "PTGES3",
    "PTGES3L-AARSD1",
    "PTGFR",
    "PTGFRN",
    "PTGIR",
    "PTGIS",
    "PTGR1",
    "PTGR2",
    "PTGS1",
    "PTGS2",
    "PTH",
    "PTH1R",
    "PTH2",
    "PTH2R",
    "PTHLH",
    "PTK2",
    "PTK2B",
    "PTK6",
    "PTK7",
    "PTMA",
    "PTMS",
    "PTN",
    "PTOV1",
    "PTOV1-AS1",
    "PTP4A1",
    "PTP4A2",
    "PTP4A3",
    "PTPA",
    "PTPDC1",
    "PTPMT1",
    "PTPN1",
    "PTPN11",
    "PTPN12",
    "PTPN13",
    "PTPN14",
    "PTPN18",
    "PTPN2",
    "PTPN20",
    "PTPN21",
    "PTPN22",
    "PTPN23",
    "PTPN3",
    "PTPN4",
    "PTPN5",
    "PTPN6",
    "PTPN7",
    "PTPN9",
    "PTPRA",
    "PTPRB",
    "PTPRC",
    "PTPRCAP",
    "PTPRD",
    "PTPRE",
    "PTPRF",
    "PTPRG",
    "PTPRH",
    "PTPRJ",
    "PTPRK",
    "PTPRM",
    "PTPRN",
    "PTPRN2",
    "PTPRO",
    "PTPRQ",
    "PTPRR",
    "PTPRS",
    "PTPRT",
    "PTPRU",
    "PTPRVP",
    "PTPRZ1",
    "PTRF",
    "PTRH1",
    "PTRH2",
    "PTRHD1",
    "PTS",
    "PTTG1",
    "PTTG1IP",
    "PTTG2",
    "PTTG3P",
    "PTX3",
    "PTX4",
    "PUDP",
    "PUF60",
    "PUM1",
    "PUM2",
    "PUM3",
    "PURA",
    "PURB",
    "PURG",
    "PUS1",
    "PUS10",
    "PUS3",
    "PUS7",
    "PUS7L",
    "PUSL1",
    "PVALB",
    "PVR",
    "PVRIG",
    "PVT1",
    "PWAR1",
    "PWAR4",
    "PWAR5",
    "PWP1",
    "PWP2",
    "PWRN1",
    "PWRN2",
    "PWWP2A",
    "PWWP2B",
    "PXDN",
    "PXDNL",
    "PXK",
    "PXMP2",
    "PXMP4",
    "PXN",
    "PXT1",
    "PXYLP1",
    "PYCARD",
    "PYCR1",
    "PYCR2",
    "PYCRL",
    "PYDC1",
    "PYDC2",
    "PYGB",
    "PYGL",
    "PYGM",
    "PYGO1",
    "PYGO2",
    "PYHIN1",
    "PYM1",
    "PYROXD1",
    "PYROXD2",
    "PYY",
    "PYY2",
    "PZP",
    "QARS",
    "QDPR",
    "QKI",
    "QPCT",
    "QPCTL",
    "QPRT",
    "QRFP",
    "QRFPR",
    "QRICH1",
    "QRICH2",
    "QRSL1",
    "QSER1",
    "QSOX1",
    "QSOX2",
    "QTRT1",
    "QTRT2",
    "R3HCC1",
    "R3HCC1L",
    "R3HDM1",
    "R3HDM2",
    "R3HDM4",
    "R3HDML",
    "RAB10",
    "RAB11A",
    "RAB11B",
    "RAB11FIP1",
    "RAB11FIP2",
    "RAB11FIP3",
    "RAB11FIP4",
    "RAB11FIP5",
    "RAB12",
    "RAB13",
    "RAB14",
    "RAB15",
    "RAB17",
    "RAB18",
    "RAB19",
    "RAB1A",
    "RAB1B",
    "RAB20",
    "RAB21",
    "RAB22A",
    "RAB23",
    "RAB24",
    "RAB25",
    "RAB26",
    "RAB27A",
    "RAB27B",
    "RAB28",
    "RAB29",
    "RAB2A",
    "RAB2B",
    "RAB30",
    "RAB31",
    "RAB32",
    "RAB33A",
    "RAB33B",
    "RAB34",
    "RAB35",
    "RAB36",
    "RAB37",
    "RAB38",
    "RAB39A",
    "RAB39B",
    "RAB3A",
    "RAB3B",
    "RAB3C",
    "RAB3D",
    "RAB3GAP1",
    "RAB3GAP2",
    "RAB3IL1",
    "RAB3IP",
    "RAB40A",
    "RAB40AL",
    "RAB40B",
    "RAB40C",
    "RAB41",
    "RAB42",
    "RAB43",
    "RAB4A",
    "RAB4B",
    "RAB5A",
    "RAB5B",
    "RAB5C",
    "RAB6A",
    "RAB6B",
    "RAB6C",
    "RAB6C-AS1",
    "RAB7A",
    "RAB7B",
    "RAB8A",
    "RAB8B",
    "RAB9A",
    "RAB9B",
    "RAB9BP1",
    "RABAC1",
    "RABEP1",
    "RABEP2",
    "RABEPK",
    "RABGAP1",
    "RABGAP1L",
    "RABGEF1",
    "RABGGTA",
    "RABGGTB",
    "RABIF",
    "RABL2A",
    "RABL2B",
    "RABL3",
    "RABL6",
    "RAC1",
    "RAC2",
    "RAC3",
    "RACGAP1",
    "RACK1",
    "RAD17",
    "RAD18",
    "RAD21",
    "RAD21-AS1",
    "RAD21L1",
    "RAD23A",
    "RAD23B",
    "RAD50",
    "RAD51",
    "RAD51AP1",
    "RAD51AP2",
    "RAD51B",
    "RAD51C",
    "RAD51D",
    "RAD52",
    "RAD54B",
    "RAD54L",
    "RAD54L2",
    "RAD9A",
    "RAD9B",
    "RADIL",
    "RAE1",
    "RAET1E",
    "RAET1G",
    "RAET1K",
    "RAET1L",
    "RAF1",
    "RAG1",
    "RAG2",
    "RAI1",
    "RAI14",
    "RAI2",
    "RALA",
    "RALB",
    "RALBP1",
    "RALGAPA1",
    "RALGAPA2",
    "RALGAPB",
    "RALGDS",
    "RALGPS1",
    "RALGPS2",
    "RALY",
    "RALYL",
    "RAMP1",
    "RAMP2",
    "RAMP2-AS1",
    "RAMP3",
    "RAN",
    "RANBP1",
    "RANBP10",
    "RANBP17",
    "RANBP2",
    "RANBP3",
    "RANBP3L",
    "RANBP6",
    "RANBP9",
    "RANGAP1",
    "RANGRF",
    "RAP1A",
    "RAP1B",
    "RAP1GAP",
    "RAP1GAP2",
    "RAP1GDS1",
    "RAP2A",
    "RAP2B",
    "RAP2C",
    "RAP2C-AS1",
    "RAPGEF1",
    "RAPGEF2",
    "RAPGEF3",
    "RAPGEF4",
    "RAPGEF5",
    "RAPGEF6",
    "RAPGEFL1",
    "RAPH1",
    "RAPSN",
    "RARA",
    "RARB",
    "RARG",
    "RARRES1",
    "RARRES2",
    "RARRES3",
    "RARS",
    "RARS2",
    "RASA1",
    "RASA2",
    "RASA3",
    "RASA4",
    "RASA4CP",
    "RASAL1",
    "RASAL2",
    "RASAL3",
    "RASD1",
    "RASD2",
    "RASEF",
    "RASGEF1A",
    "RASGEF1B",
    "RASGEF1C",
    "RASGRF1",
    "RASGRF2",
    "RASGRP1",
    "RASGRP2",
    "RASGRP3",
    "RASGRP4",
    "RASIP1",
    "RASL10B",
    "RASL11A",
    "RASL11B",
    "RASL12",
    "RASSF1",
    "RASSF10",
    "RASSF2",
    "RASSF3",
    "RASSF4",
    "RASSF5",
    "RASSF6",
    "RASSF7",
    "RASSF8",
    "RASSF9",
    "RAVER1",
    "RAVER2",
    "RAX",
    "RAX2",
    "RB1",
    "RB1CC1",
    "RBAK",
    "RBBP4",
    "RBBP5",
    "RBBP6",
    "RBBP7",
    "RBBP8",
    "RBBP8NL",
    "RBBP9",
    "RBCK1",
    "RBFA",
    "RBFOX1",
    "RBFOX2",
    "RBFOX3",
    "RBKS",
    "RBL1",
    "RBL2",
    "RBM10",
    "RBM11",
    "RBM12",
    "RBM12B",
    "RBM14",
    "RBM15",
    "RBM15B",
    "RBM17",
    "RBM18",
    "RBM19",
    "RBM20",
    "RBM22",
    "RBM23",
    "RBM24",
    "RBM25",
    "RBM26",
    "RBM27",
    "RBM28",
    "RBM3",
    "RBM33",
    "RBM34",
    "RBM38",
    "RBM39",
    "RBM4",
    "RBM41",
    "RBM42",
    "RBM43",
    "RBM44",
    "RBM45",
    "RBM46",
    "RBM47",
    "RBM48",
    "RBM4B",
    "RBM5",
    "RBM6",
    "RBM7",
    "RBM8A",
    "RBMS1",
    "RBMS2",
    "RBMS3",
    "RBMX",
    "RBMX2",
    "RBMXL1",
    "RBMXL2",
    "RBMXL3",
    "RBMY1A1",
    "RBMY1A3P",
    "RBMY1B",
    "RBMY1D",
    "RBMY1E",
    "RBMY1F",
    "RBMY1J",
    "RBMY2EP",
    "RBMY2FP",
    "RBMY3AP",
    "RBP1",
    "RBP2",
    "RBP3",
    "RBP4",
    "RBP5",
    "RBP7",
    "RBPJ",
    "RBPJL",
    "RBPMS",
    "RBPMS2",
    "RBSN",
    "RBX1",
    "RC3H1",
    "RC3H2",
    "RCAN1",
    "RCAN2",
    "RCAN3",
    "RCBTB1",
    "RCBTB2",
    "RCC1",
    "RCC1L",
    "RCC2",
    "RCCD1",
    "RCE1",
    "RCHY1",
    "RCL1",
    "RCN1",
    "RCN2",
    "RCN3",
    "RCOR1",
    "RCOR2",
    "RCOR3",
    "RCSD1",
    "RCVRN",
    "RD3",
    "RDH10",
    "RDH11",
    "RDH12",
    "RDH13",
    "RDH14",
    "RDH16",
    "RDH5",
    "RDH8",
    "RDM1",
    "RDX",
    "REC114",
    "REC8",
    "RECK",
    "RECQL",
    "RECQL4",
    "RECQL5",
    "REEP1",
    "REEP2",
    "REEP3",
    "REEP4",
    "REEP5",
    "REEP6",
    "REG1A",
    "REG1B",
    "REG1CP",
    "REG3A",
    "REG3G",
    "REG4",
    "REL",
    "RELA",
    "RELB",
    "RELL1",
    "RELL2",
    "RELN",
    "RELT",
    "REM1",
    "REM2",
    "REN",
    "RENBP",
    "REP15",
    "REPIN1",
    "REPS1",
    "REPS2",
    "RER1",
    "RERE",
    "RERG",
    "RERG-AS1",
    "RERGL",
    "RESP18",
    "REST",
    "RET",
    "RETN",
    "RETNLB",
    "RETSAT",
    "REV1",
    "REV3L",
    "REXO1",
    "REXO1L2P",
    "REXO2",
    "REXO4",
    "RFC1",
    "RFC2",
    "RFC3",
    "RFC4",
    "RFC5",
    "RFESD",
    "RFFL",
    "RFK",
    "RFNG",
    "RFPL1",
    "RFPL1S",
    "RFPL2",
    "RFPL3",
    "RFPL3S",
    "RFPL4A",
    "RFPL4B",
    "RFT1",
    "RFTN1",
    "RFTN2",
    "RFWD2",
    "RFWD3",
    "RFX1",
    "RFX2",
    "RFX3",
    "RFX4",
    "RFX5",
    "RFX6",
    "RFX7",
    "RFXANK",
    "RFXAP",
    "RGAG1",
    "RGAG4",
    "RGCC",
    "RGL1",
    "RGL2",
    "RGL3",
    "RGL4",
    "RGMA",
    "RGMB",
    "RGN",
    "RGP1",
    "RGPD1",
    "RGPD2",
    "RGPD3",
    "RGPD4-AS1",
    "RGPD5",
    "RGPD6",
    "RGPD8",
    "RGR",
    "RGS1",
    "RGS10",
    "RGS11",
    "RGS12",
    "RGS13",
    "RGS14",
    "RGS16",
    "RGS17",
    "RGS18",
    "RGS19",
    "RGS2",
    "RGS20",
    "RGS21",
    "RGS22",
    "RGS3",
    "RGS4",
    "RGS5",
    "RGS6",
    "RGS7",
    "RGS7BP",
    "RGS8",
    "RGS9",
    "RGS9BP",
    "RHAG",
    "RHBDD1",
    "RHBDD2",
    "RHBDD3",
    "RHBDF1",
    "RHBDF2",
    "RHBDL2",
    "RHBDL3",
    "RHBG",
    "RHCE",
    "RHCG",
    "RHD",
    "RHEB",
    "RHEBL1",
    "RHNO1",
    "RHO",
    "RHOA",
    "RHOB",
    "RHOBTB1",
    "RHOBTB2",
    "RHOBTB3",
    "RHOC",
    "RHOD",
    "RHOF",
    "RHOG",
    "RHOH",
    "RHOJ",
    "RHOQ",
    "RHOT1",
    "RHOT2",
    "RHOU",
    "RHOV",
    "RHOXF1",
    "RHOXF2",
    "RHOXF2B",
    "RHPN1",
    "RHPN2",
    "RIBC1",
    "RIBC2",
    "RIC1",
    "RIC3",
    "RIC8A",
    "RIC8B",
    "RICTOR",
    "RIDA",
    "RIF1",
    "RIIAD1",
    "RILP",
    "RILPL1",
    "RILPL2",
    "RIMBP2",
    "RIMBP3",
    "RIMBP3B",
    "RIMBP3C",
    "RIMKLA",
    "RIMKLB",
    "RIMS1",
    "RIMS2",
    "RIMS3",
    "RIMS4",
    "RIN1",
    "RIN2",
    "RIN3",
    "RING1",
    "RINL",
    "RINT1",
    "RIOK1",
    "RIOK2",
    "RIOK3",
    "RIPK1",
    "RIPK2",
    "RIPK3",
    "RIPK4",
    "RIPPLY1",
    "RIPPLY2",
    "RIPPLY3",
    "RIT1",
    "RIT2",
    "RITA1",
    "RLBP1",
    "RLF",
    "RLIM",
    "RLN1",
    "RLN2",
    "RLN3",
    "RMDN1",
    "RMDN2",
    "RMDN3",
    "RMI1",
    "RMI2",
    "RMND1",
    "RMND5A",
    "RMND5B",
    "RMRP",
    "RMST",
    "RN7SK",
    "RN7SL1",
    "RNA18S5",
    "RNA28S5",
    "RNA5S9",
    "RNASE1",
    "RNASE10",
    "RNASE11",
    "RNASE12",
    "RNASE13",
    "RNASE2",
    "RNASE3",
    "RNASE4",
    "RNASE6",
    "RNASE7",
    "RNASE8",
    "RNASE9",
    "RNASEH1",
    "RNASEH2A",
    "RNASEH2B",
    "RNASEH2C",
    "RNASEK",
    "RNASEL",
    "RNASET2",
    "RND1",
    "RND2",
    "RND3",
    "RNF10",
    "RNF103",
    "RNF11",
    "RNF111",
    "RNF112",
    "RNF113A",
    "RNF113B",
    "RNF114",
    "RNF115",
    "RNF121",
    "RNF122",
    "RNF123",
    "RNF125",
    "RNF126",
    "RNF126P1",
    "RNF128",
    "RNF13",
    "RNF130",
    "RNF133",
    "RNF135",
    "RNF138",
    "RNF138P1",
    "RNF139",
    "RNF14",
    "RNF141",
    "RNF144A",
    "RNF144B",
    "RNF145",
    "RNF146",
    "RNF148",
    "RNF149",
    "RNF150",
    "RNF151",
    "RNF152",
    "RNF157",
    "RNF165",
    "RNF166",
    "RNF167",
    "RNF168",
    "RNF169",
    "RNF17",
    "RNF170",
    "RNF175",
    "RNF180",
    "RNF181",
    "RNF182",
    "RNF183",
    "RNF185",
    "RNF186",
    "RNF187",
    "RNF19A",
    "RNF19B",
    "RNF2",
    "RNF20",
    "RNF207",
    "RNF208",
    "RNF212",
    "RNF213",
    "RNF214",
    "RNF215",
    "RNF216",
    "RNF216P1",
    "RNF217",
    "RNF219",
    "RNF220",
    "RNF222",
    "RNF225",
    "RNF24",
    "RNF25",
    "RNF26",
    "RNF31",
    "RNF32",
    "RNF34",
    "RNF38",
    "RNF39",
    "RNF4",
    "RNF40",
    "RNF41",
    "RNF43",
    "RNF44",
    "RNF5",
    "RNF5P1",
    "RNF6",
    "RNF7",
    "RNF8",
    "RNFT1",
    "RNFT2",
    "RNGTT",
    "RNH1",
    "RNLS",
    "RNMT",
    "RNPC3",
    "RNPEP",
    "RNPEPL1",
    "RNPS1",
    "RNU1-1",
    "RNU1-3",
    "RNU105B",
    "RNU105C",
    "RNU11",
    "RNU2-1",
    "RNU4-1",
    "RNU4-2",
    "RNU4ATAC",
    "RNU5A-1",
    "RNU5D-1",
    "RNU6-1",
    "RNU6ATAC",
    "RNVU1-18",
    "RNVU1-7",
    "RNY1",
    "RNY3",
    "RNY4",
    "RNY5",
    "ROBO1",
    "ROBO2",
    "ROBO3",
    "ROBO4",
    "ROCK1",
    "ROCK1P1",
    "ROCK2",
    "ROGDI",
    "ROM1",
    "ROMO1",
    "ROPN1",
    "ROPN1B",
    "ROPN1L",
    "ROR1",
    "ROR2",
    "RORA",
    "RORB",
    "RORC",
    "ROS1",
    "RP1",
    "RP1L1",
    "RP2",
    "RP9",
    "RP9P",
    "RPA1",
    "RPA2",
    "RPA3",
    "RPA4",
    "RPAIN",
    "RPAP1",
    "RPAP2",
    "RPAP3",
    "RPE",
    "RPE65",
    "RPEL1",
    "RPF1",
    "RPF2",
    "RPGR",
    "RPGRIP1",
    "RPGRIP1L",
    "RPH3A",
    "RPH3AL",
    "RPIA",
    "RPL10",
    "RPL10A",
    "RPL10L",
    "RPL11",
    "RPL12",
    "RPL13",
    "RPL13A",
    "RPL13AP17",
    "RPL13AP20",
    "RPL13AP3",
    "RPL13AP5",
    "RPL13AP6",
    "RPL13P5",
    "RPL14",
    "RPL15",
    "RPL17",
    "RPL18",
    "RPL18A",
    "RPL19",
    "RPL19P12",
    "RPL21",
    "RPL21P28",
    "RPL22",
    "RPL22L1",
    "RPL23",
    "RPL23A",
    "RPL23AP32",
    "RPL23AP53",
    "RPL23AP64",
    "RPL23AP7",
    "RPL23AP87",
    "RPL24",
    "RPL26",
    "RPL26L1",
    "RPL27",
    "RPL27A",
    "RPL28",
    "RPL29",
    "RPL29P2",
    "RPL3",
    "RPL30",
    "RPL31",
    "RPL31P11",
    "RPL32",
    "RPL32P3",
    "RPL34",
    "RPL35",
    "RPL35A",
    "RPL36",
    "RPL36A",
    "RPL36AL",
    "RPL37",
    "RPL37A",
    "RPL38",
    "RPL39",
    "RPL39L",
    "RPL3L",
    "RPL4",
    "RPL41",
    "RPL5",
    "RPL6",
    "RPL7",
    "RPL7A",
    "RPL7L1",
    "RPL8",
    "RPL9",
    "RPLP0",
    "RPLP0P2",
    "RPLP1",
    "RPLP2",
    "RPN1",
    "RPN2",
    "RPP14",
    "RPP21",
    "RPP25",
    "RPP25L",
    "RPP30",
    "RPP38",
    "RPP40",
    "RPPH1",
    "RPRD1A",
    "RPRD1B",
    "RPRD2",
    "RPRM",
    "RPRML",
    "RPS10",
    "RPS10P7",
    "RPS11",
    "RPS12",
    "RPS13",
    "RPS14",
    "RPS15",
    "RPS15A",
    "RPS16",
    "RPS17",
    "RPS18",
    "RPS19",
    "RPS19BP1",
    "RPS2",
    "RPS20",
    "RPS21",
    "RPS23",
    "RPS24",
    "RPS25",
    "RPS26",
    "RPS26P11",
    "RPS27",
    "RPS27A",
    "RPS27L",
    "RPS28",
    "RPS29",
    "RPS3",
    "RPS3A",
    "RPS4X",
    "RPS4Y1",
    "RPS4Y2",
    "RPS5",
    "RPS6",
    "RPS6KA1",
    "RPS6KA2",
    "RPS6KA3",
    "RPS6KA4",
    "RPS6KA5",
    "RPS6KA6",
    "RPS6KB1",
    "RPS6KB2",
    "RPS6KC1",
    "RPS6KL1",
    "RPS7",
    "RPS8",
    "RPS9",
    "RPSA",
    "RPSAP58",
    "RPSAP9",
    "RPTN",
    "RPTOR",
    "RPUSD1",
    "RPUSD2",
    "RPUSD3",
    "RPUSD4",
    "RRAD",
    "RRAGA",
    "RRAGB",
    "RRAGC",
    "RRAGD",
    "RRAS",
    "RRAS2",
    "RRBP1",
    "RREB1",
    "RRH",
    "RRM1",
    "RRM2",
    "RRM2B",
    "RRN3",
    "RRN3P1",
    "RRN3P2",
    "RRN3P3",
    "RRNAD1",
    "RRP1",
    "RRP12",
    "RRP15",
    "RRP1B",
    "RRP36",
    "RRP7A",
    "RRP7BP",
    "RRP8",
    "RRP9",
    "RRS1",
    "RS1",
    "RSAD1",
    "RSAD2",
    "RSBN1",
    "RSBN1L",
    "RSC1A1",
    "RSF1",
    "RSG1",
    "RSL1D1",
    "RSL24D1",
    "RSPH1",
    "RSPH10B",
    "RSPH10B2",
    "RSPH14",
    "RSPH3",
    "RSPH4A",
    "RSPH6A",
    "RSPH9",
    "RSPO1",
    "RSPO2",
    "RSPO3",
    "RSPO4",
    "RSPRY1",
    "RSRC1",
    "RSRC2",
    "RSRP1",
    "RSU1",
    "RSU1P2",
    "RTBDN",
    "RTCA",
    "RTCB",
    "RTEL1",
    "RTF1",
    "RTFDC1",
    "RTKN",
    "RTKN2",
    "RTN1",
    "RTN2",
    "RTN3",
    "RTN4",
    "RTN4IP1",
    "RTN4R",
    "RTN4RL1",
    "RTN4RL2",
    "RTP1",
    "RTP2",
    "RTP3",
    "RTP4",
    "RTP5",
    "RTTN",
    "RUBCN",
    "RUFY1",
    "RUFY2",
    "RUFY3",
    "RUFY4",
    "RUNDC1",
    "RUNDC3A",
    "RUNDC3B",
    "RUNX1",
    "RUNX1-IT1",
    "RUNX1T1",
    "RUNX2",
    "RUNX3",
    "RUSC1",
    "RUSC1-AS1",
    "RUSC2",
    "RUVBL1",
    "RUVBL2",
    "RWDD1",
    "RWDD2A",
    "RWDD2B",
    "RWDD3",
    "RWDD4",
    "RXFP1",
    "RXFP2",
    "RXFP3",
    "RXFP4",
    "RXRA",
    "RXRB",
    "RXRG",
    "RYBP",
    "RYK",
    "RYR1",
    "RYR2",
    "RYR3",
    "S100A1",
    "S100A10",
    "S100A11",
    "S100A12",
    "S100A13",
    "S100A14",
    "S100A16",
    "S100A2",
    "S100A3",
    "S100A4",
    "S100A5",
    "S100A6",
    "S100A7",
    "S100A7A",
    "S100A7L2",
    "S100A8",
    "S100A9",
    "S100B",
    "S100G",
    "S100P",
    "S100PBP",
    "S100Z",
    "S1PR1",
    "S1PR2",
    "S1PR3",
    "S1PR4",
    "S1PR5",
    "SAA1",
    "SAA2",
    "SAA4",
    "SAAL1",
    "SAC3D1",
    "SACM1L",
    "SACS",
    "SAE1",
    "SAFB",
    "SAFB2",
    "SAG",
    "SAGE1",
    "SALL1",
    "SALL2",
    "SALL3",
    "SALL4",
    "SAMD1",
    "SAMD10",
    "SAMD11",
    "SAMD12",
    "SAMD13",
    "SAMD14",
    "SAMD15",
    "SAMD3",
    "SAMD4A",
    "SAMD4B",
    "SAMD5",
    "SAMD7",
    "SAMD8",
    "SAMD9",
    "SAMD9L",
    "SAMHD1",
    "SAMM50",
    "SAMSN1",
    "SAP130",
    "SAP18",
    "SAP30",
    "SAP30BP",
    "SAP30L",
    "SAPCD1",
    "SAPCD2",
    "SAR1A",
    "SAR1B",
    "SARAF",
    "SARDH",
    "SARM1",
    "SARNP",
    "SARS",
    "SARS2",
    "SART1",
    "SART3",
    "SASH1",
    "SASH3",
    "SASS6",
    "SAT1",
    "SAT2",
    "SATB1",
    "SATB2",
    "SATB2-AS1",
    "SATL1",
    "SAV1",
    "SAXO1",
    "SAXO2",
    "SAYSD1",
    "SBDS",
    "SBDSP1",
    "SBF1",
    "SBF1P1",
    "SBF2",
    "SBF2-AS1",
    "SBK1",
    "SBK2",
    "SBNO1",
    "SBNO2",
    "SBSN",
    "SBSPON",
    "SC5D",
    "SCAF1",
    "SCAF11",
    "SCAF4",
    "SCAF8",
    "SCAI",
    "SCAMP1",
    "SCAMP2",
    "SCAMP3",
    "SCAMP4",
    "SCAMP5",
    "SCAND1",
    "SCAND2P",
    "SCAP",
    "SCAPER",
    "SCARA3",
    "SCARA5",
    "SCARB1",
    "SCARB2",
    "SCARF1",
    "SCARF2",
    "SCARNA1",
    "SCARNA10",
    "SCARNA11",
    "SCARNA12",
    "SCARNA13",
    "SCARNA14",
    "SCARNA15",
    "SCARNA16",
    "SCARNA17",
    "SCARNA18",
    "SCARNA2",
    "SCARNA20",
    "SCARNA21",
    "SCARNA22",
    "SCARNA23",
    "SCARNA27",
    "SCARNA3",
    "SCARNA4",
    "SCARNA5",
    "SCARNA6",
    "SCARNA7",
    "SCARNA8",
    "SCARNA9",
    "SCARNA9L",
    "SCART1",
    "SCCPDH",
    "SCD",
    "SCD5",
    "SCEL",
    "SCFD1",
    "SCFD2",
    "SCG2",
    "SCG3",
    "SCG5",
    "SCGB1A1",
    "SCGB1B2P",
    "SCGB1C1",
    "SCGB1C2",
    "SCGB1D1",
    "SCGB1D2",
    "SCGB1D4",
    "SCGB2A1",
    "SCGB2A2",
    "SCGB2B2",
    "SCGB3A1",
    "SCGB3A2",
    "SCGN",
    "SCHIP1",
    "SCIMP",
    "SCIN",
    "SCLT1",
    "SCLY",
    "SCMH1",
    "SCML1",
    "SCML2",
    "SCML4",
    "SCN10A",
    "SCN11A",
    "SCN1A",
    "SCN1B",
    "SCN2A",
    "SCN2B",
    "SCN3A",
    "SCN3B",
    "SCN4A",
    "SCN4B",
    "SCN5A",
    "SCN7A",
    "SCN8A",
    "SCN9A",
    "SCNM1",
    "SCNN1A",
    "SCNN1B",
    "SCNN1G",
    "SCO1",
    "SCO2",
    "SCOC",
    "SCP2",
    "SCP2D1",
    "SCPEP1",
    "SCRG1",
    "SCRIB",
    "SCRN1",
    "SCRN2",
    "SCRN3",
    "SCRT1",
    "SCRT2",
    "SCT",
    "SCTR",
    "SCUBE1",
    "SCUBE2",
    "SCUBE3",
    "SCX",
    "SCYL1",
    "SCYL2",
    "SCYL3",
    "SDAD1",
    "SDC1",
    "SDC2",
    "SDC3",
    "SDC4",
    "SDC4P",
    "SDCBP",
    "SDCBP2",
    "SDCCAG3",
    "SDCCAG8",
    "SDE2",
    "SDF2",
    "SDF2L1",
    "SDF4",
    "SDHA",
    "SDHAF1",
    "SDHAF2",
    "SDHAF3",
    "SDHAF4",
    "SDHAP1",
    "SDHAP2",
    "SDHAP3",
    "SDHB",
    "SDHC",
    "SDHD",
    "SDIM1",
    "SDK1",
    "SDPR",
    "SDR16C5",
    "SDR39U1",
    "SDR42E1",
    "SDR9C7",
    "SDS",
    "SDSL",
    "SEBOX",
    "SEC11A",
    "SEC11C",
    "SEC13",
    "SEC14L1",
    "SEC14L1P1",
    "SEC14L2",
    "SEC14L3",
    "SEC14L4",
    "SEC14L5",
    "SEC16A",
    "SEC16B",
    "SEC1P",
    "SEC22A",
    "SEC22B",
    "SEC22C",
    "SEC23A",
    "SEC23B",
    "SEC23IP",
    "SEC24A",
    "SEC24B",
    "SEC24C",
    "SEC24D",
    "SEC31B",
    "SEC61A1",
    "SEC61A2",
    "SEC61B",
    "SEC61G",
    "SEC62",
    "SEC63",
    "SECISBP2",
    "SECISBP2L",
    "SECTM1",
    "SEH1L",
    "SEL1L",
    "SEL1L3",
    "SELE",
    "SELENBP1",
    "SELK",
    "SELL",
    "SELM",
    "SELO",
    "SELP",
    "SELPLG",
    "SELT",
    "SELV",
    "SEMA3A",
    "SEMA3B",
    "SEMA3C",
    "SEMA3D",
    "SEMA3E",
    "SEMA3F",
    "SEMA3G",
    "SEMA4A",
    "SEMA4B",
    "SEMA4C",
    "SEMA4D",
    "SEMA4F",
    "SEMA4G",
    "SEMA5A",
    "SEMA5B",
    "SEMA6A",
    "SEMA6B",
    "SEMA6C",
    "SEMA6D",
    "SEMA7A",
    "SEMG1",
    "SEMG2",
    "SENP2",
    "SENP3",
    "SENP5",
    "SENP6",
    "SENP7",
    "SENP8",
    "SEP15",
    "SEPHS1",
    "SEPHS2",
    "SEPN1",
    "SEPP1",
    "SEPSECS",
    "SEPT1",
    "SEPT10",
    "SEPT11",
    "SEPT12",
    "SEPT14",
    "SEPT2",
    "SEPT3",
    "SEPT4",
    "SEPT5",
    "SEPT6",
    "SEPT7",
    "SEPT7P2",
    "SEPT8",
    "SEPT9",
    "SEPW1",
    "SERAC1",
    "SERBP1",
    "SERF1A",
    "SERF1B",
    "SERF2",
    "SERGEF",
    "SERHL2",
    "SERINC1",
    "SERINC2",
    "SERINC3",
    "SERINC4",
    "SERINC5",
    "SERP1",
    "SERP2",
    "SERPINA1",
    "SERPINA10",
    "SERPINA11",
    "SERPINA12",
    "SERPINA13P",
    "SERPINA3",
    "SERPINA4",
    "SERPINA5",
    "SERPINA6",
    "SERPINA7",
    "SERPINA9",
    "SERPINB1",
    "SERPINB10",
    "SERPINB11",
    "SERPINB12",
    "SERPINB13",
    "SERPINB2",
    "SERPINB3",
    "SERPINB4",
    "SERPINB5",
    "SERPINB6",
    "SERPINB7",
    "SERPINB8",
    "SERPINB9",
    "SERPINC1",
    "SERPIND1",
    "SERPINE1",
    "SERPINE2",
    "SERPINE3",
    "SERPINF1",
    "SERPINF2",
    "SERPING1",
    "SERPINH1",
    "SERPINI1",
    "SERPINI2",
    "SERTAD1",
    "SERTAD2",
    "SERTAD3",
    "SERTAD4",
    "SERTAD4-AS1",
    "SERTM1",
    "SESN1",
    "SESN2",
    "SESN3",
    "SESTD1",
    "SET",
    "SETBP1",
    "SETD1A",
    "SETD1B",
    "SETD2",
    "SETD3",
    "SETD4",
    "SETD6",
    "SETD7",
    "SETD9",
    "SETDB1",
    "SETDB2",
    "SETMAR",
    "SETX",
    "SEZ6",
    "SEZ6L",
    "SEZ6L2",
    "SF1",
    "SF3A1",
    "SF3A2",
    "SF3A3",
    "SF3B1",
    "SF3B2",
    "SF3B3",
    "SF3B4",
    "SF3B5",
    "SF3B6",
    "SFI1",
    "SFMBT1",
    "SFMBT2",
    "SFN",
    "SFPQ",
    "SFR1",
    "SFRP1",
    "SFRP2",
    "SFRP4",
    "SFRP5",
    "SFSWAP",
    "SFT2D1",
    "SFT2D2",
    "SFT2D3",
    "SFTA1P",
    "SFTA2",
    "SFTA3",
    "SFTPA1",
    "SFTPB",
    "SFTPC",
    "SFTPD",
    "SFXN1",
    "SFXN2",
    "SFXN3",
    "SFXN4",
    "SFXN5",
    "SGCA",
    "SGCB",
    "SGCD",
    "SGCE",
    "SGCG",
    "SGCZ",
    "SGF29",
    "SGIP1",
    "SGK1",
    "SGK2",
    "SGK223",
    "SGK3",
    "SGMS1",
    "SGMS2",
    "SGO1",
    "SGO2",
    "SGPL1",
    "SGPP1",
    "SGPP2",
    "SGSH",
    "SGSM1",
    "SGSM2",
    "SGSM3",
    "SGTA",
    "SGTB",
    "SH2B1",
    "SH2B2",
    "SH2B3",
    "SH2D1A",
    "SH2D1B",
    "SH2D2A",
    "SH2D3A",
    "SH2D3C",
    "SH2D4A",
    "SH2D4B",
    "SH2D5",
    "SH2D6",
    "SH2D7",
    "SH3BGR",
    "SH3BGRL",
    "SH3BGRL2",
    "SH3BGRL3",
    "SH3BP1",
    "SH3BP2",
    "SH3BP4",
    "SH3BP5",
    "SH3BP5L",
    "SH3D19",
    "SH3D21",
    "SH3GL1",
    "SH3GL2",
    "SH3GL3",
    "SH3GLB1",
    "SH3GLB2",
    "SH3KBP1",
    "SH3PXD2A",
    "SH3PXD2B",
    "SH3RF1",
    "SH3RF2",
    "SH3RF3",
    "SH3TC1",
    "SH3TC2",
    "SH3YL1",
    "SHANK1",
    "SHANK2",
    "SHARPIN",
    "SHB",
    "SHBG",
    "SHC1",
    "SHC2",
    "SHC3",
    "SHC4",
    "SHCBP1",
    "SHCBP1L",
    "SHD",
    "SHE",
    "SHF",
    "SHFM1",
    "SHH",
    "SHISA2",
    "SHISA3",
    "SHISA4",
    "SHISA5",
    "SHISA6",
    "SHISA7",
    "SHISA8",
    "SHISA9",
    "SHKBP1",
    "SHMT1",
    "SHMT2",
    "SHOC2",
    "SHOX",
    "SHOX2",
    "SHPK",
    "SHPRH",
    "SHQ1",
    "SHROOM1",
    "SHROOM2",
    "SHROOM3",
    "SHROOM4",
    "SHTN1",
    "SI",
    "SIAE",
    "SIAH1",
    "SIAH2",
    "SIAH3",
    "SIDT1",
    "SIDT2",
    "SIGIRR",
    "SIGLEC1",
    "SIGLEC10",
    "SIGLEC11",
    "SIGLEC12",
    "SIGLEC14",
    "SIGLEC15",
    "SIGLEC16",
    "SIGLEC5",
    "SIGLEC6",
    "SIGLEC7",
    "SIGLEC8",
    "SIGLEC9",
    "SIGLECL1",
    "SIGMAR1",
    "SIK1",
    "SIK2",
    "SIK3",
    "SIKE1",
    "SIL1",
    "SIM1",
    "SIM2",
    "SIMC1",
    "SIN3A",
    "SIN3B",
    "SIPA1",
    "SIPA1L1",
    "SIPA1L2",
    "SIPA1L3",
    "SIRPA",
    "SIRPB1",
    "SIRPB2",
    "SIRPD",
    "SIRPG",
    "SIRT1",
    "SIRT2",
    "SIRT3",
    "SIRT4",
    "SIRT5",
    "SIRT6",
    "SIRT7",
    "SIT1",
    "SIVA1",
    "SIX1",
    "SIX2",
    "SIX3",
    "SIX4",
    "SIX5",
    "SIX6",
    "SKA1",
    "SKA2",
    "SKA3",
    "SKAP1",
    "SKAP2",
    "SKI",
    "SKIDA1",
    "SKIL",
    "SKINT1L",
    "SKIV2L",
    "SKIV2L2",
    "SKOR2",
    "SKP1",
    "SKP1P2",
    "SKP2",
    "SLA",
    "SLA2",
    "SLAIN1",
    "SLAIN2",
    "SLAMF1",
    "SLAMF6",
    "SLAMF7",
    "SLAMF8",
    "SLAMF9",
    "SLBP",
    "SLC10A1",
    "SLC10A2",
    "SLC10A3",
    "SLC10A4",
    "SLC10A5",
    "SLC10A6",
    "SLC10A7",
    "SLC11A1",
    "SLC11A2",
    "SLC12A1",
    "SLC12A2",
    "SLC12A3",
    "SLC12A4",
    "SLC12A5",
    "SLC12A6",
    "SLC12A7",
    "SLC12A8",
    "SLC12A9",
    "SLC13A1",
    "SLC13A2",
    "SLC13A3",
    "SLC13A4",
    "SLC13A5",
    "SLC14A1",
    "SLC14A2",
    "SLC15A1",
    "SLC15A2",
    "SLC15A3",
    "SLC15A4",
    "SLC16A1",
    "SLC16A10",
    "SLC16A11",
    "SLC16A12",
    "SLC16A13",
    "SLC16A14",
    "SLC16A2",
    "SLC16A3",
    "SLC16A4",
    "SLC16A5",
    "SLC16A6",
    "SLC16A7",
    "SLC16A8",
    "SLC16A9",
    "SLC17A1",
    "SLC17A2",
    "SLC17A3",
    "SLC17A4",
    "SLC17A5",
    "SLC17A6",
    "SLC17A7",
    "SLC17A8",
    "SLC17A9",
    "SLC18A1",
    "SLC18A2",
    "SLC18A3",
    "SLC18B1",
    "SLC19A1",
    "SLC19A2",
    "SLC19A3",
    "SLC1A1",
    "SLC1A2",
    "SLC1A3",
    "SLC1A4",
    "SLC1A5",
    "SLC1A6",
    "SLC1A7",
    "SLC20A1",
    "SLC20A2",
    "SLC22A1",
    "SLC22A10",
    "SLC22A11",
    "SLC22A12",
    "SLC22A13",
    "SLC22A14",
    "SLC22A15",
    "SLC22A16",
    "SLC22A17",
    "SLC22A18",
    "SLC22A18AS",
    "SLC22A2",
    "SLC22A20",
    "SLC22A23",
    "SLC22A24",
    "SLC22A25",
    "SLC22A3",
    "SLC22A4",
    "SLC22A5",
    "SLC22A6",
    "SLC22A7",
    "SLC22A8",
    "SLC22A9",
    "SLC23A1",
    "SLC23A2",
    "SLC23A3",
    "SLC24A1",
    "SLC24A2",
    "SLC24A3",
    "SLC24A4",
    "SLC24A5",
    "SLC25A1",
    "SLC25A10",
    "SLC25A11",
    "SLC25A12",
    "SLC25A13",
    "SLC25A15",
    "SLC25A16",
    "SLC25A17",
    "SLC25A18",
    "SLC25A19",
    "SLC25A2",
    "SLC25A20",
    "SLC25A21",
    "SLC25A21-AS1",
    "SLC25A22",
    "SLC25A23",
    "SLC25A24",
    "SLC25A25",
    "SLC25A26",
    "SLC25A27",
    "SLC25A28",
    "SLC25A29",
    "SLC25A3",
    "SLC25A30",
    "SLC25A31",
    "SLC25A32",
    "SLC25A33",
    "SLC25A34",
    "SLC25A35",
    "SLC25A36",
    "SLC25A37",
    "SLC25A38",
    "SLC25A39",
    "SLC25A3P1",
    "SLC25A4",
    "SLC25A40",
    "SLC25A41",
    "SLC25A42",
    "SLC25A43",
    "SLC25A44",
    "SLC25A45",
    "SLC25A46",
    "SLC25A47",
    "SLC25A48",
    "SLC25A5",
    "SLC25A51",
    "SLC25A52",
    "SLC25A53",
    "SLC25A6",
    "SLC26A1",
    "SLC26A10",
    "SLC26A11",
    "SLC26A2",
    "SLC26A3",
    "SLC26A4",
    "SLC26A4-AS1",
    "SLC26A5",
    "SLC26A6",
    "SLC26A7",
    "SLC26A8",
    "SLC26A9",
    "SLC27A1",
    "SLC27A2",
    "SLC27A3",
    "SLC27A4",
    "SLC27A5",
    "SLC27A6",
    "SLC28A1",
    "SLC28A2",
    "SLC28A3",
    "SLC29A1",
    "SLC29A2",
    "SLC29A3",
    "SLC29A4",
    "SLC2A1",
    "SLC2A10",
    "SLC2A11",
    "SLC2A12",
    "SLC2A13",
    "SLC2A14",
    "SLC2A2",
    "SLC2A3",
    "SLC2A4",
    "SLC2A4RG",
    "SLC2A5",
    "SLC2A6",
    "SLC2A7",
    "SLC2A8",
    "SLC2A9",
    "SLC30A1",
    "SLC30A10",
    "SLC30A2",
    "SLC30A3",
    "SLC30A4",
    "SLC30A5",
    "SLC30A6",
    "SLC30A7",
    "SLC30A8",
    "SLC30A9",
    "SLC31A1",
    "SLC31A2",
    "SLC32A1",
    "SLC33A1",
    "SLC34A1",
    "SLC34A2",
    "SLC34A3",
    "SLC35A1",
    "SLC35A2",
    "SLC35A3",
    "SLC35A4",
    "SLC35A5",
    "SLC35B1",
    "SLC35B2",
    "SLC35B3",
    "SLC35B4",
    "SLC35C1",
    "SLC35C2",
    "SLC35D1",
    "SLC35D2",
    "SLC35D3",
    "SLC35E1",
    "SLC35E2",
    "SLC35E2B",
    "SLC35E3",
    "SLC35E4",
    "SLC35F1",
    "SLC35F2",
    "SLC35F3",
    "SLC35F5",
    "SLC35F6",
    "SLC35G1",
    "SLC35G2",
    "SLC35G3",
    "SLC35G4",
    "SLC35G5",
    "SLC35G6",
    "SLC36A1",
    "SLC36A2",
    "SLC36A3",
    "SLC36A4",
    "SLC37A1",
    "SLC37A2",
    "SLC37A3",
    "SLC37A4",
    "SLC38A1",
    "SLC38A10",
    "SLC38A11",
    "SLC38A2",
    "SLC38A3",
    "SLC38A4",
    "SLC38A5",
    "SLC38A6",
    "SLC38A7",
    "SLC38A8",
    "SLC38A9",
    "SLC39A1",
    "SLC39A10",
    "SLC39A11",
    "SLC39A12",
    "SLC39A13",
    "SLC39A14",
    "SLC39A2",
    "SLC39A3",
    "SLC39A4",
    "SLC39A5",
    "SLC39A6",
    "SLC39A7",
    "SLC39A8",
    "SLC39A9",
    "SLC3A1",
    "SLC3A2",
    "SLC40A1",
    "SLC41A1",
    "SLC41A2",
    "SLC41A3",
    "SLC43A1",
    "SLC43A2",
    "SLC43A3",
    "SLC44A1",
    "SLC44A2",
    "SLC44A3",
    "SLC44A4",
    "SLC44A5",
    "SLC45A1",
    "SLC45A2",
    "SLC45A3",
    "SLC45A4",
    "SLC46A1",
    "SLC46A2",
    "SLC46A3",
    "SLC47A1",
    "SLC47A2",
    "SLC48A1",
    "SLC4A1",
    "SLC4A10",
    "SLC4A11",
    "SLC4A1AP",
    "SLC4A2",
    "SLC4A3",
    "SLC4A4",
    "SLC4A5",
    "SLC4A7",
    "SLC4A8",
    "SLC4A9",
    "SLC50A1",
    "SLC51A",
    "SLC51B",
    "SLC52A1",
    "SLC52A2",
    "SLC52A3",
    "SLC5A1",
    "SLC5A10",
    "SLC5A11",
    "SLC5A12",
    "SLC5A2",
    "SLC5A3",
    "SLC5A4",
    "SLC5A5",
    "SLC5A6",
    "SLC5A7",
    "SLC5A8",
    "SLC5A9",
    "SLC6A1",
    "SLC6A10P",
    "SLC6A11",
    "SLC6A12",
    "SLC6A13",
    "SLC6A14",
    "SLC6A15",
    "SLC6A16",
    "SLC6A17",
    "SLC6A18",
    "SLC6A19",
    "SLC6A2",
    "SLC6A20",
    "SLC6A3",
    "SLC6A4",
    "SLC6A5",
    "SLC6A6",
    "SLC6A7",
    "SLC6A8",
    "SLC6A9",
    "SLC7A1",
    "SLC7A10",
    "SLC7A11",
    "SLC7A13",
    "SLC7A14",
    "SLC7A2",
    "SLC7A3",
    "SLC7A4",
    "SLC7A5",
    "SLC7A5P2",
    "SLC7A6",
    "SLC7A6OS",
    "SLC7A8",
    "SLC7A9",
    "SLC8A1",
    "SLC8A2",
    "SLC8A3",
    "SLC8B1",
    "SLC9A1",
    "SLC9A2",
    "SLC9A3",
    "SLC9A3R1",
    "SLC9A3R2",
    "SLC9A4",
    "SLC9A5",
    "SLC9A6",
    "SLC9A7",
    "SLC9A7P1",
    "SLC9A8",
    "SLC9A9",
    "SLC9B1",
    "SLC9B2",
    "SLC9C1",
    "SLC9C2",
    "SLCO1A2",
    "SLCO1B1",
    "SLCO1B3",
    "SLCO1B7",
    "SLCO1C1",
    "SLCO2A1",
    "SLCO2B1",
    "SLCO3A1",
    "SLCO4A1",
    "SLCO4A1-AS1",
    "SLCO4C1",
    "SLCO5A1",
    "SLCO6A1",
    "SLED1",
    "SLF1",
    "SLF2",
    "SLFN11",
    "SLFN12",
    "SLFN13",
    "SLFN14",
    "SLFN5",
    "SLFNL1",
    "SLIRP",
    "SLIT1",
    "SLIT2",
    "SLIT3",
    "SLITRK1",
    "SLITRK2",
    "SLITRK3",
    "SLITRK4",
    "SLITRK5",
    "SLITRK6",
    "SLK",
    "SLMAP",
    "SLN",
    "SLPI",
    "SLTM",
    "SLU7",
    "SLURP1",
    "SLX1A",
    "SLX1B",
    "SLX4",
    "SLX4IP",
    "SMA4",
    "SMAD1",
    "SMAD2",
    "SMAD3",
    "SMAD4",
    "SMAD5",
    "SMAD5-AS1",
    "SMAD6",
    "SMAD7",
    "SMAD9",
    "SMAGP",
    "SMAP1",
    "SMAP2",
    "SMARCA1",
    "SMARCA2",
    "SMARCA4",
    "SMARCA5",
    "SMARCAD1",
    "SMARCAL1",
    "SMARCB1",
    "SMARCC1",
    "SMARCC2",
    "SMARCD1",
    "SMARCD3",
    "SMARCE1",
    "SMC1A",
    "SMC1B",
    "SMC2",
    "SMC3",
    "SMC4",
    "SMC5",
    "SMC6",
    "SMCHD1",
    "SMCO1",
    "SMCO2",
    "SMCO3",
    "SMCO4",
    "SMCP",
    "SMCR5",
    "SMCR8",
    "SMDT1",
    "SMG1",
    "SMG1P1",
    "SMG1P5",
    "SMG5",
    "SMG6",
    "SMG7",
    "SMG8",
    "SMG9",
    "SMIM10",
    "SMIM10L2A",
    "SMIM10L2B",
    "SMIM11A",
    "SMIM12",
    "SMIM13",
    "SMIM14",
    "SMIM15",
    "SMIM19",
    "SMIM21",
    "SMIM22",
    "SMIM23",
    "SMIM24",
    "SMIM3",
    "SMIM4",
    "SMIM7",
    "SMIM8",
    "SMLR1",
    "SMN1",
    "SMN2",
    "SMNDC1",
    "SMO",
    "SMOC1",
    "SMOC2",
    "SMOX",
    "SMPD1",
    "SMPD2",
    "SMPD3",
    "SMPD4",
    "SMPDL3A",
    "SMPDL3B",
    "SMPX",
    "SMR3A",
    "SMR3B",
    "SMS",
    "SMTN",
    "SMTNL1",
    "SMTNL2",
    "SMU1",
    "SMUG1",
    "SMURF1",
    "SMURF2",
    "SMYD1",
    "SMYD2",
    "SMYD3",
    "SMYD4",
    "SMYD5",
    "SNAI1",
    "SNAI2",
    "SNAI3",
    "SNAI3-AS1",
    "SNAP23",
    "SNAP25",
    "SNAP29",
    "SNAP47",
    "SNAP91",
    "SNAPC1",
    "SNAPC2",
    "SNAPC3",
    "SNAPC4",
    "SNAPC5",
    "SNAPIN",
    "SNAR-A1",
    "SNAR-I",
    "SNCA",
    "SNCAIP",
    "SNCB",
    "SNCG",
    "SND1",
    "SNED1",
    "SNF8",
    "SNHG1",
    "SNHG10",
    "SNHG11",
    "SNHG12",
    "SNHG15",
    "SNHG17",
    "SNHG20",
    "SNHG3",
    "SNHG4",
    "SNHG5",
    "SNHG6",
    "SNHG7",
    "SNHG8",
    "SNHG9",
    "SNIP1",
    "SNN",
    "SNORA1",
    "SNORA10",
    "SNORA11",
    "SNORA11B",
    "SNORA11C",
    "SNORA11D",
    "SNORA12",
    "SNORA13",
    "SNORA14A",
    "SNORA14B",
    "SNORA15",
    "SNORA16A",
    "SNORA16B",
    "SNORA17A",
    "SNORA17B",
    "SNORA18",
    "SNORA19",
    "SNORA20",
    "SNORA21",
    "SNORA22",
    "SNORA23",
    "SNORA24",
    "SNORA25",
    "SNORA26",
    "SNORA27",
    "SNORA28",
    "SNORA29",
    "SNORA2A",
    "SNORA2B",
    "SNORA2C",
    "SNORA30",
    "SNORA31",
    "SNORA32",
    "SNORA33",
    "SNORA35",
    "SNORA36A",
    "SNORA36B",
    "SNORA36C",
    "SNORA37",
    "SNORA38",
    "SNORA38B",
    "SNORA3A",
    "SNORA3B",
    "SNORA4",
    "SNORA40",
    "SNORA41",
    "SNORA46",
    "SNORA47",
    "SNORA48",
    "SNORA49",
    "SNORA50A",
    "SNORA50C",
    "SNORA51",
    "SNORA52",
    "SNORA53",
    "SNORA54",
    "SNORA55",
    "SNORA56",
    "SNORA57",
    "SNORA58",
    "SNORA59A",
    "SNORA59B",
    "SNORA5A",
    "SNORA5B",
    "SNORA5C",
    "SNORA6",
    "SNORA60",
    "SNORA61",
    "SNORA62",
    "SNORA63",
    "SNORA64",
    "SNORA65",
    "SNORA66",
    "SNORA67",
    "SNORA68",
    "SNORA69",
    "SNORA70",
    "SNORA70B",
    "SNORA70C",
    "SNORA71A",
    "SNORA71B",
    "SNORA71C",
    "SNORA71D",
    "SNORA71E",
    "SNORA72",
    "SNORA73A",
    "SNORA73B",
    "SNORA74A",
    "SNORA74B",
    "SNORA75",
    "SNORA77",
    "SNORA78",
    "SNORA79",
    "SNORA7A",
    "SNORA7B",
    "SNORA8",
    "SNORA80A",
    "SNORA80E",
    "SNORA81",
    "SNORA84",
    "SNORA9",
    "SNORD10",
    "SNORD100",
    "SNORD101",
    "SNORD102",
    "SNORD103A",
    "SNORD103C",
    "SNORD104",
    "SNORD105",
    "SNORD107",
    "SNORD108",
    "SNORD109A",
    "SNORD109B",
    "SNORD11",
    "SNORD110",
    "SNORD111",
    "SNORD111B",
    "SNORD112",
    "SNORD113-1",
    "SNORD113-2",
    "SNORD113-3",
    "SNORD113-4",
    "SNORD113-5",
    "SNORD113-6",
    "SNORD113-7",
    "SNORD113-8",
    "SNORD113-9",
    "SNORD114-1",
    "SNORD114-11",
    "SNORD114-13",
    "SNORD114-17",
    "SNORD114-19",
    "SNORD114-2",
    "SNORD114-24",
    "SNORD114-27",
    "SNORD114-29",
    "SNORD114-3",
    "SNORD114-30",
    "SNORD114-31",
    "SNORD114-4",
    "SNORD114-7",
    "SNORD114-8",
    "SNORD115-45",
    "SNORD115-48",
    "SNORD116-13",
    "SNORD116-2",
    "SNORD116-27",
    "SNORD116-29",
    "SNORD116-4",
    "SNORD117",
    "SNORD119",
    "SNORD11B",
    "SNORD12",
    "SNORD121A",
    "SNORD123",
    "SNORD125",
    "SNORD126",
    "SNORD127",
    "SNORD12B",
    "SNORD12C",
    "SNORD13",
    "SNORD139",
    "SNORD14A",
    "SNORD14B",
    "SNORD14C",
    "SNORD14D",
    "SNORD15A",
    "SNORD15B",
    "SNORD16",
    "SNORD17",
    "SNORD18A",
    "SNORD18B",
    "SNORD18C",
    "SNORD19",
    "SNORD19B",
    "SNORD1A",
    "SNORD1B",
    "SNORD1C",
    "SNORD2",
    "SNORD20",
    "SNORD21",
    "SNORD22",
    "SNORD24",
    "SNORD25",
    "SNORD26",
    "SNORD27",
    "SNORD28",
    "SNORD30",
    "SNORD31",
    "SNORD32A",
    "SNORD32B",
    "SNORD33",
    "SNORD34",
    "SNORD35A",
    "SNORD35B",
    "SNORD36A",
    "SNORD36B",
    "SNORD36C",
    "SNORD37",
    "SNORD38A",
    "SNORD38B",
    "SNORD3A",
    "SNORD3C",
    "SNORD3D",
    "SNORD41",
    "SNORD42A",
    "SNORD42B",
    "SNORD43",
    "SNORD44",
    "SNORD45A",
    "SNORD45B",
    "SNORD45C",
    "SNORD46",
    "SNORD47",
    "SNORD48",
    "SNORD49A",
    "SNORD4A",
    "SNORD4B",
    "SNORD5",
    "SNORD50A",
    "SNORD50B",
    "SNORD51",
    "SNORD52",
    "SNORD53",
    "SNORD54",
    "SNORD55",
    "SNORD56",
    "SNORD56B",
    "SNORD57",
    "SNORD58A",
    "SNORD58B",
    "SNORD58C",
    "SNORD59A",
    "SNORD59B",
    "SNORD6",
    "SNORD60",
    "SNORD61",
    "SNORD62B",
    "SNORD63",
    "SNORD64",
    "SNORD65",
    "SNORD66",
    "SNORD67",
    "SNORD68",
    "SNORD69",
    "SNORD7",
    "SNORD70",
    "SNORD71",
    "SNORD72",
    "SNORD73A",
    "SNORD74",
    "SNORD76",
    "SNORD77",
    "SNORD78",
    "SNORD79",
    "SNORD8",
    "SNORD80",
    "SNORD83A",
    "SNORD83B",
    "SNORD84",
    "SNORD87",
    "SNORD88B",
    "SNORD88C",
    "SNORD89",
    "SNORD9",
    "SNORD90",
    "SNORD91A",
    "SNORD91B",
    "SNORD92",
    "SNORD93",
    "SNORD94",
    "SNORD95",
    "SNORD96A",
    "SNORD96B",
    "SNORD97",
    "SNORD98",
    "SNORD99",
    "SNPH",
    "SNRK",
    "SNRNP200",
    "SNRNP25",
    "SNRNP27",
    "SNRNP35",
    "SNRNP40",
    "SNRNP48",
    "SNRNP70",
    "SNRPA",
    "SNRPA1",
    "SNRPB",
    "SNRPB2",
    "SNRPC",
    "SNRPD1",
    "SNRPD2",
    "SNRPD3",
    "SNRPE",
    "SNRPF",
    "SNRPG",
    "SNRPN",
    "SNTA1",
    "SNTB1",
    "SNTB2",
    "SNTG1",
    "SNTG2",
    "SNTN",
    "SNU13",
    "SNUPN",
    "SNURF",
    "SNW1",
    "SNX1",
    "SNX10",
    "SNX11",
    "SNX12",
    "SNX13",
    "SNX14",
    "SNX15",
    "SNX16",
    "SNX17",
    "SNX18",
    "SNX19",
    "SNX2",
    "SNX20",
    "SNX21",
    "SNX22",
    "SNX24",
    "SNX27",
    "SNX29",
    "SNX29P2",
    "SNX3",
    "SNX30",
    "SNX31",
    "SNX32",
    "SNX33",
    "SNX4",
    "SNX5",
    "SNX6",
    "SNX7",
    "SNX8",
    "SNX9",
    "SOAT1",
    "SOAT2",
    "SOBP",
    "SOCS1",
    "SOCS2",
    "SOCS3",
    "SOCS4",
    "SOCS5",
    "SOCS6",
    "SOCS7",
    "SOD1",
    "SOD2",
    "SOD3",
    "SOGA1",
    "SOGA3",
    "SOHLH1",
    "SOHLH2",
    "SON",
    "SORBS1",
    "SORBS2",
    "SORBS3",
    "SORCS1",
    "SORCS2",
    "SORCS3",
    "SORD",
    "SORL1",
    "SORT1",
    "SOS1",
    "SOS2",
    "SOST",
    "SOSTDC1",
    "SOWAHA",
    "SOWAHB",
    "SOWAHC",
    "SOWAHD",
    "SOX1",
    "SOX10",
    "SOX11",
    "SOX12",
    "SOX13",
    "SOX14",
    "SOX15",
    "SOX17",
    "SOX18",
    "SOX2",
    "SOX2-OT",
    "SOX21",
    "SOX3",
    "SOX30",
    "SOX4",
    "SOX5",
    "SOX6",
    "SOX7",
    "SOX8",
    "SOX9",
    "SP1",
    "SP100",
    "SP110",
    "SP140",
    "SP140L",
    "SP2",
    "SP3",
    "SP4",
    "SP5",
    "SP6",
    "SP7",
    "SP8",
    "SPA17",
    "SPACA1",
    "SPACA3",
    "SPACA4",
    "SPACA5",
    "SPACA5B",
    "SPACA6",
    "SPACA7",
    "SPACA9",
    "SPAG1",
    "SPAG11A",
    "SPAG11B",
    "SPAG16",
    "SPAG17",
    "SPAG4",
    "SPAG5",
    "SPAG6",
    "SPAG7",
    "SPAG8",
    "SPAG9",
    "SPAM1",
    "SPANXA1",
    "SPANXA2",
    "SPANXB1",
    "SPANXC",
    "SPANXD",
    "SPANXN1",
    "SPANXN2",
    "SPANXN3",
    "SPANXN4",
    "SPANXN5",
    "SPARC",
    "SPARCL1",
    "SPAST",
    "SPATA12",
    "SPATA13",
    "SPATA16",
    "SPATA17",
    "SPATA18",
    "SPATA19",
    "SPATA2",
    "SPATA20",
    "SPATA21",
    "SPATA22",
    "SPATA24",
    "SPATA25",
    "SPATA2L",
    "SPATA31A1",
    "SPATA31A3",
    "SPATA31A5",
    "SPATA31A6",
    "SPATA31A7",
    "SPATA31C1",
    "SPATA31C2",
    "SPATA31D1",
    "SPATA31D3",
    "SPATA31D4",
    "SPATA31E1",
    "SPATA32",
    "SPATA33",
    "SPATA4",
    "SPATA41",
    "SPATA45",
    "SPATA5",
    "SPATA5L1",
    "SPATA6",
    "SPATA6L",
    "SPATA7",
    "SPATA8",
    "SPATA9",
    "SPATC1",
    "SPATC1L",
    "SPATS1",
    "SPATS2",
    "SPATS2L",
    "SPC24",
    "SPC25",
    "SPCS1",
    "SPCS2",
    "SPCS3",
    "SPDEF",
    "SPDL1",
    "SPDYA",
    "SPDYC",
    "SPDYE1",
    "SPDYE2",
    "SPDYE2B",
    "SPDYE3",
    "SPDYE4",
    "SPDYE6",
    "SPDYE8P",
    "SPECC1",
    "SPECC1L",
    "SPEF1",
    "SPEF2",
    "SPEG",
    "SPEM1",
    "SPEN",
    "SPERT",
    "SPESP1",
    "SPG11",
    "SPG20",
    "SPG21",
    "SPG7",
    "SPHAR",
    "SPHK1",
    "SPHK2",
    "SPHKAP",
    "SPI1",
    "SPIB",
    "SPIC",
    "SPICE1",
    "SPIDR",
    "SPIN1",
    "SPIN2A",
    "SPIN2B",
    "SPIN3",
    "SPIN4",
    "SPINK1",
    "SPINK13",
    "SPINK14",
    "SPINK2",
    "SPINK4",
    "SPINK5",
    "SPINK6",
    "SPINK7",
    "SPINK8",
    "SPINK9",
    "SPINT1",
    "SPINT2",
    "SPINT3",
    "SPINT4",
    "SPIRE1",
    "SPIRE2",
    "SPN",
    "SPNS1",
    "SPNS2",
    "SPNS3",
    "SPO11",
    "SPOCD1",
    "SPOCK1",
    "SPOCK2",
    "SPOCK3",
    "SPON1",
    "SPON2",
    "SPOP",
    "SPOPL",
    "SPOUT1",
    "SPP1",
    "SPP2",
    "SPPL2A",
    "SPPL2B",
    "SPPL2C",
    "SPPL3",
    "SPR",
    "SPRED1",
    "SPRED2",
    "SPRED3",
    "SPRN",
    "SPRR1A",
    "SPRR1B",
    "SPRR2A",
    "SPRR2B",
    "SPRR2C",
    "SPRR2D",
    "SPRR2E",
    "SPRR2F",
    "SPRR2G",
    "SPRR3",
    "SPRR4",
    "SPRTN",
    "SPRY1",
    "SPRY2",
    "SPRY3",
    "SPRY4",
    "SPRYD3",
    "SPRYD4",
    "SPRYD7",
    "SPSB1",
    "SPSB2",
    "SPSB3",
    "SPSB4",
    "SPTA1",
    "SPTAN1",
    "SPTB",
    "SPTBN1",
    "SPTBN2",
    "SPTBN4",
    "SPTBN5",
    "SPTLC1",
    "SPTLC2",
    "SPTLC3",
    "SPTSSA",
    "SPTSSB",
    "SPTY2D1",
    "SPX",
    "SPZ1",
    "SQLE",
    "SQRDL",
    "SQSTM1",
    "SRA1",
    "SRBD1",
    "SRC",
    "SRCAP",
    "SRCIN1",
    "SRD5A1",
    "SRD5A2",
    "SRD5A3",
    "SREBF1",
    "SREBF2",
    "SREK1",
    "SREK1IP1",
    "SRF",
    "SRFBP1",
    "SRGAP1",
    "SRGAP2",
    "SRGAP3",
    "SRGN",
    "SRI",
    "SRL",
    "SRM",
    "SRMS",
    "SRP14",
    "SRP19",
    "SRP54",
    "SRP68",
    "SRP72",
    "SRP9",
    "SRPK1",
    "SRPK2",
    "SRPK3",
    "SRPRA",
    "SRPRB",
    "SRPX",
    "SRPX2",
    "SRR",
    "SRRD",
    "SRRM1",
    "SRRM2",
    "SRRM2-AS1",
    "SRRM4",
    "SRRM5",
    "SRRT",
    "SRSF1",
    "SRSF10",
    "SRSF11",
    "SRSF12",
    "SRSF2",
    "SRSF3",
    "SRSF4",
    "SRSF5",
    "SRSF6",
    "SRSF7",
    "SRSF8",
    "SRSF9",
    "SRXN1",
    "SRY",
    "SS18",
    "SS18L1",
    "SS18L2",
    "SSB",
    "SSBP1",
    "SSBP2",
    "SSBP3",
    "SSBP4",
    "SSC4D",
    "SSC5D",
    "SSFA2",
    "SSH1",
    "SSH2",
    "SSH3",
    "SSMEM1",
    "SSNA1",
    "SSPN",
    "SSPO",
    "SSR1",
    "SSR2",
    "SSR3",
    "SSR4",
    "SSRP1",
    "SSSCA1",
    "SST",
    "SSTR1",
    "SSTR2",
    "SSTR3",
    "SSTR4",
    "SSTR5",
    "SSU72",
    "SSUH2",
    "SSX1",
    "SSX2",
    "SSX2IP",
    "SSX3",
    "SSX4",
    "SSX4B",
    "SSX5",
    "SSX7",
    "ST13",
    "ST13P4",
    "ST14",
    "ST18",
    "ST20",
    "ST3GAL1",
    "ST3GAL2",
    "ST3GAL3",
    "ST3GAL4",
    "ST3GAL5",
    "ST3GAL6",
    "ST5",
    "ST6GAL1",
    "ST6GAL2",
    "ST6GALNAC1",
    "ST6GALNAC2",
    "ST6GALNAC3",
    "ST6GALNAC4",
    "ST6GALNAC5",
    "ST6GALNAC6",
    "ST7",
    "ST7-AS1",
    "ST7-AS2",
    "ST7-OT3",
    "ST7-OT4",
    "ST7L",
    "ST8SIA1",
    "ST8SIA2",
    "ST8SIA3",
    "ST8SIA4",
    "ST8SIA5",
    "ST8SIA6",
    "STAB1",
    "STAB2",
    "STAC",
    "STAC2",
    "STAC3",
    "STAG1",
    "STAG2",
    "STAG3",
    "STAM",
    "STAM2",
    "STAMBP",
    "STAMBPL1",
    "STAP1",
    "STAP2",
    "STAR",
    "STARD10",
    "STARD13",
    "STARD3",
    "STARD3NL",
    "STARD4",
    "STARD5",
    "STARD6",
    "STARD7",
    "STARD8",
    "STAT1",
    "STAT2",
    "STAT3",
    "STAT4",
    "STAT5A",
    "STAT5B",
    "STAT6",
    "STATH",
    "STAU1",
    "STAU2",
    "STBD1",
    "STC1",
    "STC2",
    "STEAP1",
    "STEAP2",
    "STEAP3",
    "STEAP4",
    "STH",
    "STIL",
    "STIM1",
    "STIM2",
    "STIP1",
    "STK10",
    "STK11",
    "STK11IP",
    "STK16",
    "STK17A",
    "STK17B",
    "STK19",
    "STK24",
    "STK25",
    "STK26",
    "STK3",
    "STK31",
    "STK32A",
    "STK32B",
    "STK32C",
    "STK33",
    "STK35",
    "STK36",
    "STK38",
    "STK38L",
    "STK39",
    "STK4",
    "STK40",
    "STKLD1",
    "STMN1",
    "STMN2",
    "STMN3",
    "STMN4",
    "STMND1",
    "STOM",
    "STOML1",
    "STOML2",
    "STOML3",
    "STON1",
    "STON1-GTF2A1L",
    "STON2",
    "STOX1",
    "STOX2",
    "STPG1",
    "STPG2",
    "STPG3",
    "STRA13",
    "STRA6",
    "STRA8",
    "STRADA",
    "STRADB",
    "STRAP",
    "STRBP",
    "STRC",
    "STRIP1",
    "STRIP2",
    "STRN",
    "STRN3",
    "STRN4",
    "STS",
    "STT3A",
    "STT3B",
    "STUB1",
    "STUM",
    "STX10",
    "STX11",
    "STX12",
    "STX16",
    "STX17",
    "STX18",
    "STX18-AS1",
    "STX19",
    "STX1A",
    "STX1B",
    "STX2",
    "STX3",
    "STX4",
    "STX5",
    "STX6",
    "STX7",
    "STX8",
    "STXBP1",
    "STXBP2",
    "STXBP3",
    "STXBP4",
    "STXBP5",
    "STXBP5L",
    "STXBP6",
    "STYK1",
    "STYX",
    "STYXL1",
    "SUB1",
    "SUCLA2",
    "SUCLG1",
    "SUCLG2",
    "SUCLG2-AS1",
    "SUCNR1",
    "SUCO",
    "SUDS3",
    "SUFU",
    "SUGCT",
    "SUGP2",
    "SUGT1",
    "SUGT1P3",
    "SULF1",
    "SULF2",
    "SULT1A1",
    "SULT1A2",
    "SULT1A3",
    "SULT1A4",
    "SULT1B1",
    "SULT1C2",
    "SULT1C3",
    "SULT1C4",
    "SULT1E1",
    "SULT2A1",
    "SULT2B1",
    "SULT6B1",
    "SUMF1",
    "SUMF2",
    "SUMO1",
    "SUMO1P1",
    "SUMO1P3",
    "SUMO2",
    "SUMO3",
    "SUMO4",
    "SUN1",
    "SUN2",
    "SUN3",
    "SUN5",
    "SUOX",
    "SUPT16H",
    "SUPT20H",
    "SUPT20HL1",
    "SUPT20HL2",
    "SUPT3H",
    "SUPT4H1",
    "SUPT5H",
    "SUPT6H",
    "SUPT7L",
    "SUPV3L1",
    "SURF1",
    "SURF2",
    "SURF4",
    "SURF6",
    "SUSD1",
    "SUSD2",
    "SUSD3",
    "SUSD4",
    "SUSD5",
    "SUSD6",
    "SUV39H1",
    "SUV39H2",
    "SUZ12",
    "SV2A",
    "SV2B",
    "SV2C",
    "SVBP",
    "SVEP1",
    "SVIL",
    "SVIP",
    "SVOP",
    "SVOPL",
    "SWAP70",
    "SWI5",
    "SWSAP1",
    "SWT1",
    "SYAP1",
    "SYBU",
    "SYCE1",
    "SYCE1L",
    "SYCE2",
    "SYCN",
    "SYCP1",
    "SYCP2",
    "SYCP2L",
    "SYCP3",
    "SYDE1",
    "SYDE2",
    "SYF2",
    "SYK",
    "SYMPK",
    "SYN1",
    "SYN2",
    "SYN3",
    "SYNC",
    "SYNCRIP",
    "SYNDIG1",
    "SYNDIG1L",
    "SYNE1",
    "SYNE2",
    "SYNE3",
    "SYNE4",
    "SYNGAP1",
    "SYNGR1",
    "SYNGR2",
    "SYNGR3",
    "SYNGR4",
    "SYNJ1",
    "SYNJ2",
    "SYNJ2BP",
    "SYNM",
    "SYNPO",
    "SYNPO2",
    "SYNPO2L",
    "SYNPR",
    "SYNRG",
    "SYP",
    "SYPL1",
    "SYPL2",
    "SYS1",
    "SYT1",
    "SYT10",
    "SYT11",
    "SYT12",
    "SYT13",
    "SYT14",
    "SYT15",
    "SYT16",
    "SYT17",
    "SYT2",
    "SYT3",
    "SYT4",
    "SYT5",
    "SYT6",
    "SYT7",
    "SYT8",
    "SYT9",
    "SYTL1",
    "SYTL2",
    "SYTL3",
    "SYTL4",
    "SYTL5",
    "SYVN1",
    "SZRD1",
    "SZT2",
    "T",
    "TAAR1",
    "TAAR2",
    "TAAR3",
    "TAAR5",
    "TAAR6",
    "TAAR8",
    "TAAR9",
    "TAB1",
    "TAB2",
    "TAB3",
    "TAC1",
    "TAC3",
    "TAC4",
    "TACC1",
    "TACC2",
    "TACC3",
    "TACO1",
    "TACR1",
    "TACR2",
    "TACR3",
    "TACSTD2",
    "TADA1",
    "TADA2A",
    "TADA2B",
    "TADA3",
    "TAF1",
    "TAF10",
    "TAF11",
    "TAF12",
    "TAF13",
    "TAF15",
    "TAF1A",
    "TAF1B",
    "TAF1C",
    "TAF1D",
    "TAF1L",
    "TAF2",
    "TAF3",
    "TAF4",
    "TAF4B",
    "TAF5",
    "TAF5L",
    "TAF6",
    "TAF6L",
    "TAF7",
    "TAF7L",
    "TAF8",
    "TAF9B",
    "TAGAP",
    "TAGLN",
    "TAGLN2",
    "TAGLN3",
    "TAL1",
    "TAL2",
    "TALDO1",
    "TAMM41",
    "TANC1",
    "TANC2",
    "TANGO2",
    "TANGO6",
    "TANK",
    "TAOK1",
    "TAOK2",
    "TAOK3",
    "TAP1",
    "TAP2",
    "TAPBP",
    "TAPBPL",
    "TAPT1",
    "TAPT1-AS1",
    "TARBP1",
    "TARBP2",
    "TARDBP",
    "TARM1",
    "TARP",
    "TARS",
    "TARS2",
    "TARSL2",
    "TAS1R2",
    "TAS1R3",
    "TAS2R1",
    "TAS2R10",
    "TAS2R13",
    "TAS2R14",
    "TAS2R16",
    "TAS2R19",
    "TAS2R20",
    "TAS2R3",
    "TAS2R30",
    "TAS2R31",
    "TAS2R38",
    "TAS2R39",
    "TAS2R4",
    "TAS2R40",
    "TAS2R41",
    "TAS2R42",
    "TAS2R43",
    "TAS2R45",
    "TAS2R46",
    "TAS2R5",
    "TAS2R50",
    "TAS2R60",
    "TAS2R7",
    "TAS2R8",
    "TAS2R9",
    "TASP1",
    "TAT",
    "TATDN1",
    "TATDN2",
    "TATDN3",
    "TAX1BP1",
    "TAX1BP3",
    "TAZ",
    "TBATA",
    "TBC1D1",
    "TBC1D10A",
    "TBC1D10B",
    "TBC1D10C",
    "TBC1D12",
    "TBC1D13",
    "TBC1D14",
    "TBC1D15",
    "TBC1D16",
    "TBC1D17",
    "TBC1D19",
    "TBC1D2",
    "TBC1D20",
    "TBC1D21",
    "TBC1D22A",
    "TBC1D22B",
    "TBC1D23",
    "TBC1D24",
    "TBC1D25",
    "TBC1D26",
    "TBC1D28",
    "TBC1D29",
    "TBC1D2B",
    "TBC1D31",
    "TBC1D32",
    "TBC1D3B",
    "TBC1D3C",
    "TBC1D3F",
    "TBC1D3P1-DHX40P1",
    "TBC1D3P5",
    "TBC1D4",
    "TBC1D5",
    "TBC1D7",
    "TBC1D8B",
    "TBC1D9",
    "TBC1D9B",
    "TBCA",
    "TBCB",
    "TBCC",
    "TBCCD1",
    "TBCD",
    "TBCE",
    "TBCEL",
    "TBCK",
    "TBK1",
    "TBKBP1",
    "TBL1X",
    "TBL1XR1",
    "TBL1Y",
    "TBL2",
    "TBL3",
    "TBP",
    "TBPL1",
    "TBPL2",
    "TBR1",
    "TBRG1",
    "TBRG4",
    "TBX1",
    "TBX10",
    "TBX15",
    "TBX18",
    "TBX19",
    "TBX2",
    "TBX20",
    "TBX21",
    "TBX22",
    "TBX3",
    "TBX4",
    "TBX5",
    "TBX6",
    "TBXA2R",
    "TBXAS1",
    "TC2N",
    "TCAF1",
    "TCAF2",
    "TCAIM",
    "TCAM1P",
    "TCAP",
    "TCEA1",
    "TCEA2",
    "TCEA3",
    "TCEAL1",
    "TCEAL2",
    "TCEAL3",
    "TCEAL4",
    "TCEAL5",
    "TCEAL6",
    "TCEAL7",
    "TCEAL8",
    "TCEAL9",
    "TCEANC",
    "TCEANC2",
    "TCEB1",
    "TCEB2",
    "TCEB3",
    "TCEB3B",
    "TCEB3C",
    "TCEB3CL",
    "TCERG1",
    "TCERG1L",
    "TCF12",
    "TCF15",
    "TCF19",
    "TCF20",
    "TCF21",
    "TCF23",
    "TCF24",
    "TCF25",
    "TCF3",
    "TCF4",
    "TCF7",
    "TCF7L1",
    "TCF7L2",
    "TCFL5",
    "TCHH",
    "TCHHL1",
    "TCHP",
    "TCIRG1",
    "TCL1A",
    "TCL1B",
    "TCN1",
    "TCN2",
    "TCOF1",
    "TCP1",
    "TCP10",
    "TCP10L",
    "TCP11",
    "TCP11L1",
    "TCP11L2",
    "TCTA",
    "TCTE1",
    "TCTE3",
    "TCTEX1D1",
    "TCTEX1D2",
    "TCTEX1D4",
    "TCTN1",
    "TCTN2",
    "TCTN3",
    "TDG",
    "TDGF1",
    "TDGF1P3",
    "TDH",
    "TDO2",
    "TDP1",
    "TDP2",
    "TDRD1",
    "TDRD10",
    "TDRD12",
    "TDRD3",
    "TDRD5",
    "TDRD6",
    "TDRD7",
    "TDRD9",
    "TDRG1",
    "TDRKH",
    "TDRP",
    "TEAD1",
    "TEAD2",
    "TEAD3",
    "TEAD4",
    "TEC",
    "TECPR1",
    "TECPR2",
    "TECR",
    "TECRL",
    "TECTA",
    "TECTB",
    "TEDDM1",
    "TEF",
    "TEFM",
    "TEK",
    "TEKT1",
    "TEKT2",
    "TEKT3",
    "TEKT4",
    "TEKT5",
    "TEN1",
    "TENM1",
    "TENM2",
    "TENM3",
    "TENM4",
    "TEP1",
    "TEPP",
    "TEPSIN",
    "TERB2",
    "TERC",
    "TERF1",
    "TERF2",
    "TERF2IP",
    "TERT",
    "TES",
    "TESC",
    "TESK1",
    "TESK2",
    "TESMIN",
    "TET1",
    "TET2",
    "TEX10",
    "TEX101",
    "TEX11",
    "TEX12",
    "TEX13A",
    "TEX13B",
    "TEX13C",
    "TEX14",
    "TEX15",
    "TEX19",
    "TEX2",
    "TEX22",
    "TEX26",
    "TEX261",
    "TEX264",
    "TEX28",
    "TEX29",
    "TEX30",
    "TEX33",
    "TEX35",
    "TEX36-AS1",
    "TEX37",
    "TEX38",
    "TEX40",
    "TEX41",
    "TEX43",
    "TEX9",
    "TF",
    "TFAM",
    "TFAMP1",
    "TFAP2A",
    "TFAP2B",
    "TFAP2C",
    "TFAP2D",
    "TFAP2E",
    "TFAP4",
    "TFB1M",
    "TFB2M",
    "TFCP2",
    "TFCP2L1",
    "TFDP1",
    "TFDP2",
    "TFDP3",
    "TFE3",
    "TFEB",
    "TFEC",
    "TFF1",
    "TFF2",
    "TFF3",
    "TFG",
    "TFIP11",
    "TFPI",
    "TFPI2",
    "TFPT",
    "TFR2",
    "TFRC",
    "TG",
    "TGDS",
    "TGFA",
    "TGFB1",
    "TGFB1I1",
    "TGFB2",
    "TGFB3",
    "TGFBI",
    "TGFBR1",
    "TGFBR2",
    "TGFBR3",
    "TGFBR3L",
    "TGFBRAP1",
    "TGIF1",
    "TGIF2",
    "TGIF2LX",
    "TGIF2LY",
    "TGM1",
    "TGM2",
    "TGM3",
    "TGM4",
    "TGM5",
    "TGM6",
    "TGM7",
    "TGOLN2",
    "TGS1",
    "TH",
    "THADA",
    "THAP1",
    "THAP10",
    "THAP11",
    "THAP12",
    "THAP2",
    "THAP3",
    "THAP4",
    "THAP5",
    "THAP6",
    "THAP7",
    "THAP8",
    "THAP9",
    "THBD",
    "THBS1",
    "THBS2",
    "THBS3",
    "THBS4",
    "THEG",
    "THEM4",
    "THEM5",
    "THEM6",
    "THEMIS",
    "THEMIS2",
    "THG1L",
    "THNSL1",
    "THNSL2",
    "THOC1",
    "THOC2",
    "THOC3",
    "THOC5",
    "THOC6",
    "THOC7",
    "THOP1",
    "THPO",
    "THRA",
    "THRAP3",
    "THRB",
    "THRSP",
    "THSD1",
    "THSD4",
    "THSD7A",
    "THTPA",
    "THUMPD1",
    "THUMPD2",
    "THUMPD3",
    "THUMPD3-AS1",
    "THY1",
    "THYN1",
    "TIA1",
    "TIAF1",
    "TIAL1",
    "TIAM1",
    "TIAM2",
    "TICAM1",
    "TICAM2",
    "TICRR",
    "TIE1",
    "TIFA",
    "TIFAB",
    "TIGAR",
    "TIGD1",
    "TIGD2",
    "TIGD3",
    "TIGD4",
    "TIGD5",
    "TIGD6",
    "TIGD7",
    "TIGIT",
    "TIMD4",
    "TIMELESS",
    "TIMM10",
    "TIMM10B",
    "TIMM13",
    "TIMM17A",
    "TIMM17B",
    "TIMM21",
    "TIMM22",
    "TIMM23",
    "TIMM44",
    "TIMM50",
    "TIMM8A",
    "TIMM8B",
    "TIMM9",
    "TIMMDC1",
    "TIMP1",
    "TIMP2",
    "TIMP3",
    "TIMP4",
    "TINAG",
    "TINAGL1",
    "TINF2",
    "TIPARP",
    "TIPIN",
    "TIPRL",
    "TIRAP",
    "TJAP1",
    "TJP1",
    "TJP2",
    "TK1",
    "TK2",
    "TKFC",
    "TKT",
    "TKTL1",
    "TKTL2",
    "TLCD1",
    "TLDC1",
    "TLDC2",
    "TLE1",
    "TLE2",
    "TLE3",
    "TLE4",
    "TLE6",
    "TLK1",
    "TLK2",
    "TLL1",
    "TLL2",
    "TLN1",
    "TLN2",
    "TLR1",
    "TLR10",
    "TLR2",
    "TLR3",
    "TLR4",
    "TLR5",
    "TLR6",
    "TLR7",
    "TLR8",
    "TLR9",
    "TLX1",
    "TLX2",
    "TLX3",
    "TM2D1",
    "TM2D2",
    "TM2D3",
    "TM4SF1",
    "TM4SF18",
    "TM4SF19",
    "TM4SF20",
    "TM4SF4",
    "TM4SF5",
    "TM6SF1",
    "TM6SF2",
    "TM7SF2",
    "TM7SF3",
    "TM9SF1",
    "TM9SF2",
    "TM9SF3",
    "TM9SF4",
    "TMA16",
    "TMA7",
    "TMBIM1",
    "TMBIM4",
    "TMBIM6",
    "TMC1",
    "TMC2",
    "TMC3",
    "TMC4",
    "TMC5",
    "TMC6",
    "TMC7",
    "TMC8",
    "TMCC1",
    "TMCC2",
    "TMCC3",
    "TMCO1",
    "TMCO2",
    "TMCO3",
    "TMCO4",
    "TMCO5A",
    "TMCO6",
    "TMED1",
    "TMED10",
    "TMED10P1",
    "TMED2",
    "TMED3",
    "TMED4",
    "TMED5",
    "TMED6",
    "TMED7",
    "TMED8",
    "TMED9",
    "TMEFF1",
    "TMEFF2",
    "TMEM100",
    "TMEM101",
    "TMEM102",
    "TMEM104",
    "TMEM105",
    "TMEM106A",
    "TMEM106B",
    "TMEM106C",
    "TMEM107",
    "TMEM108",
    "TMEM109",
    "TMEM11",
    "TMEM110",
    "TMEM114",
    "TMEM115",
    "TMEM116",
    "TMEM117",
    "TMEM119",
    "TMEM120A",
    "TMEM120B",
    "TMEM121",
    "TMEM123",
    "TMEM125",
    "TMEM126A",
    "TMEM126B",
    "TMEM127",
    "TMEM128",
    "TMEM129",
    "TMEM130",
    "TMEM131",
    "TMEM132A",
    "TMEM132B",
    "TMEM132C",
    "TMEM132D",
    "TMEM133",
    "TMEM134",
    "TMEM135",
    "TMEM136",
    "TMEM138",
    "TMEM139",
    "TMEM140",
    "TMEM141",
    "TMEM143",
    "TMEM144",
    "TMEM145",
    "TMEM147",
    "TMEM14A",
    "TMEM14B",
    "TMEM14C",
    "TMEM150A",
    "TMEM150B",
    "TMEM150C",
    "TMEM151A",
    "TMEM151B",
    "TMEM154",
    "TMEM155",
    "TMEM156",
    "TMEM158",
    "TMEM159",
    "TMEM160",
    "TMEM161A",
    "TMEM161B",
    "TMEM163",
    "TMEM164",
    "TMEM165",
    "TMEM167A",
    "TMEM167B",
    "TMEM168",
    "TMEM169",
    "TMEM17",
    "TMEM170A",
    "TMEM170B",
    "TMEM171",
    "TMEM173",
    "TMEM174",
    "TMEM175",
    "TMEM176A",
    "TMEM176B",
    "TMEM177",
    "TMEM178A",
    "TMEM178B",
    "TMEM179B",
    "TMEM18",
    "TMEM181",
    "TMEM182",
    "TMEM183A",
    "TMEM183B",
    "TMEM184A",
    "TMEM184B",
    "TMEM184C",
    "TMEM185A",
    "TMEM185B",
    "TMEM186",
    "TMEM187",
    "TMEM189",
    "TMEM189-UBE2V1",
    "TMEM19",
    "TMEM190",
    "TMEM191A",
    "TMEM191B",
    "TMEM192",
    "TMEM196",
    "TMEM198",
    "TMEM198B",
    "TMEM199",
    "TMEM2",
    "TMEM200A",
    "TMEM200B",
    "TMEM200C",
    "TMEM201",
    "TMEM202",
    "TMEM203",
    "TMEM204",
    "TMEM205",
    "TMEM206",
    "TMEM207",
    "TMEM208",
    "TMEM209",
    "TMEM211",
    "TMEM213",
    "TMEM214",
    "TMEM215",
    "TMEM216",
    "TMEM217",
    "TMEM218",
    "TMEM219",
    "TMEM220",
    "TMEM221",
    "TMEM222",
    "TMEM223",
    "TMEM225",
    "TMEM229A",
    "TMEM229B",
    "TMEM230",
    "TMEM231",
    "TMEM232",
    "TMEM233",
    "TMEM234",
    "TMEM236",
    "TMEM237",
    "TMEM238",
    "TMEM240",
    "TMEM241",
    "TMEM242",
    "TMEM243",
    "TMEM244",
    "TMEM245",
    "TMEM246",
    "TMEM247",
    "TMEM248",
    "TMEM25",
    "TMEM251",
    "TMEM252",
    "TMEM253",
    "TMEM254",
    "TMEM254-AS1",
    "TMEM255A",
    "TMEM255B",
    "TMEM256",
    "TMEM257",
    "TMEM258",
    "TMEM259",
    "TMEM26",
    "TMEM260",
    "TMEM261",
    "TMEM263",
    "TMEM266",
    "TMEM267",
    "TMEM268",
    "TMEM27",
    "TMEM30A",
    "TMEM30B",
    "TMEM31",
    "TMEM33",
    "TMEM35A",
    "TMEM35B",
    "TMEM37",
    "TMEM38A",
    "TMEM38B",
    "TMEM39A",
    "TMEM39B",
    "TMEM40",
    "TMEM41A",
    "TMEM41B",
    "TMEM42",
    "TMEM43",
    "TMEM44",
    "TMEM45A",
    "TMEM45B",
    "TMEM47",
    "TMEM5",
    "TMEM50A",
    "TMEM50B",
    "TMEM51",
    "TMEM52",
    "TMEM52B",
    "TMEM53",
    "TMEM54",
    "TMEM55A",
    "TMEM55B",
    "TMEM56",
    "TMEM57",
    "TMEM59",
    "TMEM59L",
    "TMEM60",
    "TMEM61",
    "TMEM62",
    "TMEM63A",
    "TMEM63B",
    "TMEM63C",
    "TMEM64",
    "TMEM65",
    "TMEM67",
    "TMEM68",
    "TMEM69",
    "TMEM70",
    "TMEM71",
    "TMEM72",
    "TMEM72-AS1",
    "TMEM74",
    "TMEM74B",
    "TMEM79",
    "TMEM80",
    "TMEM81",
    "TMEM82",
    "TMEM86A",
    "TMEM86B",
    "TMEM87A",
    "TMEM87B",
    "TMEM88",
    "TMEM88B",
    "TMEM89",
    "TMEM8A",
    "TMEM8B",
    "TMEM8C",
    "TMEM9",
    "TMEM91",
    "TMEM92",
    "TMEM94",
    "TMEM95",
    "TMEM97",
    "TMEM98",
    "TMEM99",
    "TMEM9B",
    "TMF1",
    "TMIE",
    "TMIGD1",
    "TMIGD2",
    "TMIGD3",
    "TMLHE",
    "TMOD1",
    "TMOD2",
    "TMOD3",
    "TMOD4",
    "TMPO",
    "TMPO-AS1",
    "TMPPE",
    "TMPRSS11A",
    "TMPRSS11B",
    "TMPRSS11D",
    "TMPRSS11E",
    "TMPRSS11F",
    "TMPRSS12",
    "TMPRSS15",
    "TMPRSS2",
    "TMPRSS3",
    "TMPRSS4",
    "TMPRSS5",
    "TMPRSS6",
    "TMPRSS7",
    "TMPRSS9",
    "TMSB10",
    "TMSB15A",
    "TMSB15B",
    "TMSB4X",
    "TMSB4Y",
    "TMTC1",
    "TMTC2",
    "TMTC3",
    "TMTC4",
    "TMUB1",
    "TMUB2",
    "TMX1",
    "TMX2",
    "TMX3",
    "TMX4",
    "TNC",
    "TNF",
    "TNFAIP1",
    "TNFAIP2",
    "TNFAIP3",
    "TNFAIP6",
    "TNFAIP8",
    "TNFAIP8L1",
    "TNFAIP8L2",
    "TNFAIP8L3",
    "TNFRSF10A",
    "TNFRSF10B",
    "TNFRSF10C",
    "TNFRSF10D",
    "TNFRSF11A",
    "TNFRSF11B",
    "TNFRSF12A",
    "TNFRSF13B",
    "TNFRSF13C",
    "TNFRSF14",
    "TNFRSF17",
    "TNFRSF18",
    "TNFRSF19",
    "TNFRSF1A",
    "TNFRSF1B",
    "TNFRSF21",
    "TNFRSF25",
    "TNFRSF4",
    "TNFRSF6B",
    "TNFRSF8",
    "TNFRSF9",
    "TNFSF10",
    "TNFSF11",
    "TNFSF12",
    "TNFSF12-TNFSF13",
    "TNFSF13",
    "TNFSF13B",
    "TNFSF14",
    "TNFSF15",
    "TNFSF18",
    "TNFSF4",
    "TNFSF8",
    "TNFSF9",
    "TNIK",
    "TNIP1",
    "TNIP2",
    "TNIP3",
    "TNK1",
    "TNK2",
    "TNKS",
    "TNKS1BP1",
    "TNKS2",
    "TNMD",
    "TNN",
    "TNNC1",
    "TNNC2",
    "TNNI1",
    "TNNI2",
    "TNNI3",
    "TNNI3K",
    "TNNT1",
    "TNNT2",
    "TNNT3",
    "TNP1",
    "TNP2",
    "TNPO1",
    "TNPO2",
    "TNPO3",
    "TNR",
    "TNRC6A",
    "TNRC6B",
    "TNRC6C",
    "TNS1",
    "TNS2",
    "TNS3",
    "TNS4",
    "TNXA",
    "TNXB",
    "TOB1",
    "TOB2",
    "TOB2P1",
    "TOE1",
    "TOLLIP",
    "TOM1",
    "TOM1L1",
    "TOM1L2",
    "TOMM20",
    "TOMM20L",
    "TOMM22",
    "TOMM34",
    "TOMM40",
    "TOMM40L",
    "TOMM5",
    "TOMM6",
    "TOMM7",
    "TOMM70",
    "TONSL",
    "TOP1",
    "TOP1MT",
    "TOP1P1",
    "TOP1P2",
    "TOP2A",
    "TOP2B",
    "TOP3A",
    "TOP3B",
    "TOPAZ1",
    "TOPBP1",
    "TOPORS",
    "TOR1A",
    "TOR1AIP1",
    "TOR1AIP2",
    "TOR1B",
    "TOR2A",
    "TOR3A",
    "TOR4A",
    "TOX",
    "TOX2",
    "TOX3",
    "TOX4",
    "TP53",
    "TP53AIP1",
    "TP53BP1",
    "TP53BP2",
    "TP53I11",
    "TP53I13",
    "TP53I3",
    "TP53INP1",
    "TP53INP2",
    "TP53RK",
    "TP53TG1",
    "TP53TG3",
    "TP53TG5",
    "TP63",
    "TP73",
    "TPBG",
    "TPBGL",
    "TPCN1",
    "TPCN2",
    "TPD52",
    "TPD52L1",
    "TPD52L2",
    "TPD52L3",
    "TPGS1",
    "TPGS2",
    "TPH1",
    "TPH2",
    "TPI1",
    "TPI1P2",
    "TPK1",
    "TPM1",
    "TPM2",
    "TPM3",
    "TPM3P9",
    "TPM4",
    "TPMT",
    "TPO",
    "TPP1",
    "TPP2",
    "TPPP",
    "TPPP2",
    "TPPP3",
    "TPR",
    "TPRG1",
    "TPRG1L",
    "TPRKB",
    "TPRX1",
    "TPRXL",
    "TPSAB1",
    "TPSB2",
    "TPSD1",
    "TPSG1",
    "TPST1",
    "TPST2",
    "TPT1",
    "TPT1-AS1",
    "TPTE",
    "TPTE2",
    "TPTE2P3",
    "TPTE2P6",
    "TPTEP1",
    "TPX2",
    "TRA2A",
    "TRA2B",
    "TRABD",
    "TRABD2A",
    "TRABD2B",
    "TRADD",
    "TRAF1",
    "TRAF2",
    "TRAF3",
    "TRAF3IP1",
    "TRAF3IP2",
    "TRAF3IP3",
    "TRAF4",
    "TRAF5",
    "TRAF6",
    "TRAF7",
    "TRAFD1",
    "TRAIP",
    "TRAK1",
    "TRAK2",
    "TRAM1",
    "TRAM1L1",
    "TRAM2",
    "TRANK1",
    "TRAP1",
    "TRAPPC1",
    "TRAPPC10",
    "TRAPPC11",
    "TRAPPC12",
    "TRAPPC13",
    "TRAPPC2",
    "TRAPPC2B",
    "TRAPPC2L",
    "TRAPPC3",
    "TRAPPC3L",
    "TRAPPC4",
    "TRAPPC5",
    "TRAPPC6A",
    "TRAPPC6B",
    "TRAPPC8",
    "TRAPPC9",
    "TRAT1",
    "TRAV20",
    "TRDN",
    "TREH",
    "TREM1",
    "TREM2",
    "TREML1",
    "TREML2",
    "TREML3P",
    "TREML4",
    "TREML5P",
    "TRERF1",
    "TREX1",
    "TREX2",
    "TRH",
    "TRHDE",
    "TRHR",
    "TRIAP1",
    "TRIB1",
    "TRIB2",
    "TRIB3",
    "TRIL",
    "TRIM10",
    "TRIM11",
    "TRIM13",
    "TRIM14",
    "TRIM15",
    "TRIM16",
    "TRIM16L",
    "TRIM17",
    "TRIM2",
    "TRIM21",
    "TRIM22",
    "TRIM23",
    "TRIM24",
    "TRIM25",
    "TRIM26",
    "TRIM27",
    "TRIM28",
    "TRIM29",
    "TRIM3",
    "TRIM31",
    "TRIM32",
    "TRIM33",
    "TRIM34",
    "TRIM35",
    "TRIM36",
    "TRIM37",
    "TRIM38",
    "TRIM39",
    "TRIM4",
    "TRIM40",
    "TRIM41",
    "TRIM42",
    "TRIM43",
    "TRIM43B",
    "TRIM44",
    "TRIM45",
    "TRIM46",
    "TRIM47",
    "TRIM48",
    "TRIM49",
    "TRIM49B",
    "TRIM49C",
    "TRIM49D1",
    "TRIM49D2",
    "TRIM5",
    "TRIM50",
    "TRIM51",
    "TRIM52",
    "TRIM54",
    "TRIM55",
    "TRIM56",
    "TRIM58",
    "TRIM59",
    "TRIM6",
    "TRIM6-TRIM34",
    "TRIM60",
    "TRIM61",
    "TRIM62",
    "TRIM63",
    "TRIM64",
    "TRIM64C",
    "TRIM65",
    "TRIM66",
    "TRIM67",
    "TRIM68",
    "TRIM69",
    "TRIM7",
    "TRIM71",
    "TRIM72",
    "TRIM73",
    "TRIM74",
    "TRIM8",
    "TRIM9",
    "TRIML1",
    "TRIML2",
    "TRIO",
    "TRIOBP",
    "TRIP10",
    "TRIP11",
    "TRIP12",
    "TRIP13",
    "TRIP4",
    "TRIP6",
    "TRIQK",
    "TRIT1",
    "TRMO",
    "TRMT1",
    "TRMT10A",
    "TRMT10B",
    "TRMT10C",
    "TRMT11",
    "TRMT112",
    "TRMT12",
    "TRMT13",
    "TRMT1L",
    "TRMT2A",
    "TRMT2B",
    "TRMT44",
    "TRMT5",
    "TRMT6",
    "TRMT61A",
    "TRMT61B",
    "TRMU",
    "TRNAU1AP",
    "TRNP1",
    "TRNT1",
    "TRO",
    "TROAP",
    "TROVE2",
    "TRPA1",
    "TRPC1",
    "TRPC2",
    "TRPC3",
    "TRPC4",
    "TRPC4AP",
    "TRPC5",
    "TRPC6",
    "TRPC7",
    "TRPM1",
    "TRPM3",
    "TRPM4",
    "TRPM5",
    "TRPM6",
    "TRPM7",
    "TRPM8",
    "TRPS1",
    "TRPT1",
    "TRPV1",
    "TRPV2",
    "TRPV3",
    "TRPV4",
    "TRPV5",
    "TRPV6",
    "TRRAP",
    "TRUB1",
    "TRUB2",
    "TSACC",
    "TSC1",
    "TSC2",
    "TSC22D1",
    "TSC22D2",
    "TSC22D3",
    "TSC22D4",
    "TSEN15",
    "TSEN2",
    "TSEN34",
    "TSEN54",
    "TSFM",
    "TSG1",
    "TSG101",
    "TSGA10",
    "TSGA10IP",
    "TSGA13",
    "TSHB",
    "TSHR",
    "TSHZ1",
    "TSHZ2",
    "TSHZ3",
    "TSIX",
    "TSKS",
    "TSKU",
    "TSLP",
    "TSN",
    "TSNARE1",
    "TSNAX",
    "TSNAXIP1",
    "TSPAN1",
    "TSPAN10",
    "TSPAN11",
    "TSPAN12",
    "TSPAN13",
    "TSPAN14",
    "TSPAN15",
    "TSPAN16",
    "TSPAN17",
    "TSPAN18",
    "TSPAN19",
    "TSPAN2",
    "TSPAN3",
    "TSPAN31",
    "TSPAN32",
    "TSPAN33",
    "TSPAN4",
    "TSPAN5",
    "TSPAN6",
    "TSPAN7",
    "TSPAN8",
    "TSPAN9",
    "TSPEAR",
    "TSPO",
    "TSPO2",
    "TSPOAP1",
    "TSPY1",
    "TSPY2",
    "TSPY26P",
    "TSPY3",
    "TSPY4",
    "TSPY8",
    "TSPYL1",
    "TSPYL2",
    "TSPYL4",
    "TSPYL5",
    "TSPYL6",
    "TSR1",
    "TSR2",
    "TSR3",
    "TSSC1",
    "TSSC2",
    "TSSC4",
    "TSSK1B",
    "TSSK2",
    "TSSK3",
    "TSSK4",
    "TSSK6",
    "TST",
    "TSTA3",
    "TSTD1",
    "TSTD2",
    "TTBK1",
    "TTBK2",
    "TTC1",
    "TTC12",
    "TTC13",
    "TTC14",
    "TTC16",
    "TTC17",
    "TTC19",
    "TTC21A",
    "TTC21B",
    "TTC22",
    "TTC23L",
    "TTC24",
    "TTC25",
    "TTC26",
    "TTC27",
    "TTC28",
    "TTC28-AS1",
    "TTC29",
    "TTC3",
    "TTC30A",
    "TTC30B",
    "TTC31",
    "TTC32",
    "TTC33",
    "TTC36",
    "TTC37",
    "TTC38",
    "TTC39A",
    "TTC39B",
    "TTC39C",
    "TTC3P1",
    "TTC4",
    "TTC41P",
    "TTC5",
    "TTC7A",
    "TTC7B",
    "TTC8",
    "TTC9",
    "TTC9B",
    "TTC9C",
    "TTF1",
    "TTF2",
    "TTI1",
    "TTI2",
    "TTK",
    "TTL",
    "TTLL1",
    "TTLL10",
    "TTLL11",
    "TTLL12",
    "TTLL2",
    "TTLL3",
    "TTLL4",
    "TTLL5",
    "TTLL6",
    "TTLL7",
    "TTLL9",
    "TTN",
    "TTPA",
    "TTPAL",
    "TTR",
    "TTTY1",
    "TTTY10",
    "TTTY11",
    "TTTY12",
    "TTTY13",
    "TTTY14",
    "TTTY15",
    "TTTY16",
    "TTTY17A",
    "TTTY17B",
    "TTTY17C",
    "TTTY18",
    "TTTY19",
    "TTTY1B",
    "TTTY2",
    "TTTY20",
    "TTTY21",
    "TTTY21B",
    "TTTY22",
    "TTTY23",
    "TTTY23B",
    "TTTY2B",
    "TTTY3",
    "TTTY3B",
    "TTTY4",
    "TTTY4B",
    "TTTY4C",
    "TTTY5",
    "TTTY6",
    "TTTY6B",
    "TTTY7",
    "TTTY7B",
    "TTTY8",
    "TTTY8B",
    "TTTY9A",
    "TTTY9B",
    "TTYH1",
    "TTYH2",
    "TTYH3",
    "TUB",
    "TUBA1A",
    "TUBA1B",
    "TUBA1C",
    "TUBA3C",
    "TUBA3D",
    "TUBA3E",
    "TUBA3FP",
    "TUBA4A",
    "TUBA4B",
    "TUBA8",
    "TUBAL3",
    "TUBB",
    "TUBB1",
    "TUBB2A",
    "TUBB2B",
    "TUBB3",
    "TUBB4A",
    "TUBB4B",
    "TUBB6",
    "TUBB8",
    "TUBD1",
    "TUBE1",
    "TUBG1",
    "TUBG2",
    "TUBGCP2",
    "TUBGCP3",
    "TUBGCP4",
    "TUBGCP5",
    "TUBGCP6",
    "TUFM",
    "TUFT1",
    "TUG1",
    "TULP1",
    "TULP2",
    "TULP3",
    "TULP4",
    "TUSC1",
    "TUSC2",
    "TUSC3",
    "TUSC5",
    "TUSC7",
    "TUT1",
    "TVP23A",
    "TVP23B",
    "TVP23C",
    "TWF1",
    "TWF2",
    "TWIST1",
    "TWIST2",
    "TWISTNB",
    "TWSG1",
    "TXK",
    "TXLNA",
    "TXLNB",
    "TXLNG",
    "TXN",
    "TXN2",
    "TXNDC11",
    "TXNDC12",
    "TXNDC15",
    "TXNDC16",
    "TXNDC17",
    "TXNDC2",
    "TXNDC5",
    "TXNDC8",
    "TXNDC9",
    "TXNIP",
    "TXNL1",
    "TXNL4A",
    "TXNL4B",
    "TXNRD1",
    "TXNRD2",
    "TXNRD3NB",
    "TYK2",
    "TYMP",
    "TYMS",
    "TYMSOS",
    "TYR",
    "TYRO3",
    "TYROBP",
    "TYRP1",
    "TYSND1",
    "TYW1",
    "TYW1B",
    "TYW3",
    "TYW5",
    "U2AF1",
    "U2AF1L4",
    "U2AF2",
    "U2SURP",
    "UACA",
    "UAP1",
    "UAP1L1",
    "UBA1",
    "UBA2",
    "UBA3",
    "UBA5",
    "UBA52",
    "UBA6",
    "UBA7",
    "UBAC1",
    "UBAC2",
    "UBALD1",
    "UBALD2",
    "UBAP1",
    "UBAP1L",
    "UBAP2",
    "UBAP2L",
    "UBASH3A",
    "UBASH3B",
    "UBB",
    "UBC",
    "UBD",
    "UBE2A",
    "UBE2B",
    "UBE2C",
    "UBE2D1",
    "UBE2D2",
    "UBE2D3",
    "UBE2D4",
    "UBE2DNL",
    "UBE2E1",
    "UBE2E2",
    "UBE2E3",
    "UBE2F",
    "UBE2G1",
    "UBE2G2",
    "UBE2H",
    "UBE2I",
    "UBE2J1",
    "UBE2J2",
    "UBE2K",
    "UBE2L6",
    "UBE2M",
    "UBE2MP1",
    "UBE2N",
    "UBE2NL",
    "UBE2O",
    "UBE2Q1",
    "UBE2Q2",
    "UBE2Q2P1",
    "UBE2Q2P2",
    "UBE2R2",
    "UBE2S",
    "UBE2T",
    "UBE2U",
    "UBE2V1",
    "UBE2V2",
    "UBE2W",
    "UBE2Z",
    "UBE3A",
    "UBE3B",
    "UBE3C",
    "UBE3D",
    "UBE4A",
    "UBE4B",
    "UBFD1",
    "UBIAD1",
    "UBL3",
    "UBL4A",
    "UBL4B",
    "UBL5",
    "UBL7",
    "UBLCP1",
    "UBN1",
    "UBN2",
    "UBOX5",
    "UBP1",
    "UBQLN1",
    "UBQLN2",
    "UBQLN3",
    "UBQLN4",
    "UBQLNL",
    "UBR1",
    "UBR2",
    "UBR3",
    "UBR4",
    "UBR5",
    "UBTD1",
    "UBTD2",
    "UBTF",
    "UBTFL1",
    "UBXN1",
    "UBXN10",
    "UBXN11",
    "UBXN2A",
    "UBXN2B",
    "UBXN4",
    "UBXN6",
    "UBXN7",
    "UBXN8",
    "UCA1",
    "UCHL1",
    "UCHL3",
    "UCHL5",
    "UCK1",
    "UCK2",
    "UCKL1",
    "UCKL1-AS1",
    "UCMA",
    "UCN",
    "UCN2",
    "UCN3",
    "UCP1",
    "UCP2",
    "UCP3",
    "UEVLD",
    "UFC1",
    "UFD1L",
    "UFL1",
    "UFM1",
    "UFSP1",
    "UFSP2",
    "UGCG",
    "UGDH",
    "UGGT1",
    "UGGT2",
    "UGP2",
    "UGT1A1",
    "UGT1A10",
    "UGT1A3",
    "UGT1A4",
    "UGT1A5",
    "UGT1A6",
    "UGT1A7",
    "UGT1A8",
    "UGT1A9",
    "UGT2A1",
    "UGT2A2",
    "UGT2A3",
    "UGT2B10",
    "UGT2B11",
    "UGT2B15",
    "UGT2B17",
    "UGT2B28",
    "UGT2B4",
    "UGT2B7",
    "UGT3A1",
    "UGT3A2",
    "UGT8",
    "UHMK1",
    "UHRF1",
    "UHRF1BP1",
    "UHRF1BP1L",
    "UHRF2",
    "UIMC1",
    "ULBP1",
    "ULBP2",
    "ULBP3",
    "ULK1",
    "ULK2",
    "ULK3",
    "ULK4",
    "UMAD1",
    "UMOD",
    "UMODL1",
    "UMPS",
    "UNC119",
    "UNC119B",
    "UNC13A",
    "UNC13B",
    "UNC13C",
    "UNC13D",
    "UNC45A",
    "UNC45B",
    "UNC50",
    "UNC5A",
    "UNC5B",
    "UNC5C",
    "UNC5CL",
    "UNC5D",
    "UNC79",
    "UNC80",
    "UNC93A",
    "UNC93B1",
    "UNCX",
    "UNG",
    "UNK",
    "UNKL",
    "UNQ6494",
    "UOX",
    "UPB1",
    "UPF1",
    "UPF2",
    "UPF3A",
    "UPF3B",
    "UPK1A",
    "UPK1B",
    "UPK2",
    "UPK3A",
    "UPK3B",
    "UPK3BL",
    "UPP1",
    "UPP2",
    "UPRT",
    "UQCC1",
    "UQCC2",
    "UQCC3",
    "UQCR10",
    "UQCR11",
    "UQCRB",
    "UQCRBP1",
    "UQCRC1",
    "UQCRC2",
    "UQCRFS1",
    "UQCRH",
    "UQCRHL",
    "UQCRQ",
    "URAD",
    "URAHP",
    "URB1",
    "URB2",
    "URGCP",
    "URM1",
    "UROC1",
    "UROD",
    "UROS",
    "USB1",
    "USE1",
    "USF1",
    "USF2",
    "USF3",
    "USH1C",
    "USH1G",
    "USH2A",
    "USHBP1",
    "USMG5",
    "USO1",
    "USP1",
    "USP10",
    "USP11",
    "USP12",
    "USP13",
    "USP14",
    "USP15",
    "USP16",
    "USP17L2",
    "USP17L24",
    "USP17L26",
    "USP17L27",
    "USP17L28",
    "USP17L29",
    "USP17L30",
    "USP17L5",
    "USP17L6P",
    "USP18",
    "USP19",
    "USP2",
    "USP20",
    "USP21",
    "USP22",
    "USP24",
    "USP25",
    "USP26",
    "USP27X",
    "USP28",
    "USP29",
    "USP3",
    "USP30",
    "USP31",
    "USP32",
    "USP32P1",
    "USP32P2",
    "USP33",
    "USP34",
    "USP35",
    "USP37",
    "USP38",
    "USP39",
    "USP4",
    "USP40",
    "USP42",
    "USP43",
    "USP44",
    "USP45",
    "USP46",
    "USP47",
    "USP48",
    "USP49",
    "USP5",
    "USP50",
    "USP51",
    "USP53",
    "USP54",
    "USP6",
    "USP6NL",
    "USP7",
    "USP8",
    "USP9X",
    "USP9Y",
    "USPL1",
    "UST",
    "UTF1",
    "UTP11",
    "UTP14A",
    "UTP14C",
    "UTP15",
    "UTP18",
    "UTP20",
    "UTP23",
    "UTP3",
    "UTP4",
    "UTP6",
    "UTRN",
    "UTS2",
    "UTS2B",
    "UTS2R",
    "UTY",
    "UVRAG",
    "UVSSA",
    "UXS1",
    "UXT",
    "VAC14",
    "VAMP1",
    "VAMP2",
    "VAMP3",
    "VAMP4",
    "VAMP5",
    "VAMP7",
    "VAMP8",
    "VANGL1",
    "VANGL2",
    "VAPA",
    "VAPB",
    "VARS",
    "VARS2",
    "VASH1",
    "VASH2",
    "VASN",
    "VASP",
    "VAT1",
    "VAT1L",
    "VAV1",
    "VAV2",
    "VAV3",
    "VAX1",
    "VAX2",
    "VBP1",
    "VCAM1",
    "VCAN",
    "VCL",
    "VCP",
    "VCPIP1",
    "VCPKMT",
    "VCX",
    "VCX2",
    "VCX3A",
    "VCX3B",
    "VCY",
    "VCY1B",
    "VDAC1",
    "VDAC2",
    "VDAC3",
    "VDR",
    "VEGFA",
    "VEGFB",
    "VEGFC",
    "VENTX",
    "VENTXP1",
    "VENTXP7",
    "VEPH1",
    "VEZF1",
    "VEZT",
    "VGF",
    "VGLL1",
    "VGLL2",
    "VGLL3",
    "VGLL4",
    "VHL",
    "VHLL",
    "VIL1",
    "VILL",
    "VIM",
    "VIMP",
    "VIP",
    "VIPAS39",
    "VIPR1",
    "VIPR2",
    "VIT",
    "VKORC1",
    "VKORC1L1",
    "VLDLR",
    "VLDLR-AS1",
    "VMA21",
    "VMAC",
    "VMO1",
    "VMP1",
    "VN1R1",
    "VN1R2",
    "VN1R4",
    "VN1R5",
    "VNN1",
    "VNN2",
    "VNN3",
    "VOPP1",
    "VPREB1",
    "VPREB3",
    "VPS11",
    "VPS13A",
    "VPS13A-AS1",
    "VPS13B",
    "VPS13C",
    "VPS13D",
    "VPS16",
    "VPS18",
    "VPS25",
    "VPS26A",
    "VPS26B",
    "VPS28",
    "VPS29",
    "VPS33A",
    "VPS33B",
    "VPS35",
    "VPS36",
    "VPS37A",
    "VPS37B",
    "VPS37C",
    "VPS37D",
    "VPS39",
    "VPS41",
    "VPS45",
    "VPS4A",
    "VPS4B",
    "VPS50",
    "VPS51",
    "VPS52",
    "VPS53",
    "VPS54",
    "VPS72",
    "VPS8",
    "VPS9D1",
    "VPS9D1-AS1",
    "VRK1",
    "VRK2",
    "VRK3",
    "VRTN",
    "VSIG1",
    "VSIG10",
    "VSIG10L",
    "VSIG2",
    "VSIG4",
    "VSIG8",
    "VSNL1",
    "VSTM1",
    "VSTM2A",
    "VSTM2B",
    "VSTM2L",
    "VSTM4",
    "VSTM5",
    "VSX1",
    "VSX2",
    "VTA1",
    "VTCN1",
    "VTI1A",
    "VTI1B",
    "VTN",
    "VTRNA1-1",
    "VTRNA1-2",
    "VTRNA2-1",
    "VWA1",
    "VWA3A",
    "VWA3B",
    "VWA5A",
    "VWA5B1",
    "VWA5B2",
    "VWA7",
    "VWA8",
    "VWC2",
    "VWC2L",
    "VWCE",
    "VWDE",
    "VWF",
    "WAC",
    "WAPL",
    "WARS",
    "WARS2",
    "WAS",
    "WASF1",
    "WASF2",
    "WASF3",
    "WASH1",
    "WASH2P",
    "WASH3P",
    "WASH7P",
    "WASL",
    "WBP1",
    "WBP11",
    "WBP11P1",
    "WBP1L",
    "WBP2",
    "WBP2NL",
    "WBP4",
    "WBSCR17",
    "WBSCR22",
    "WBSCR27",
    "WBSCR28",
    "WDCP",
    "WDFY1",
    "WDFY2",
    "WDFY3",
    "WDFY4",
    "WDHD1",
    "WDPCP",
    "WDR1",
    "WDR11",
    "WDR12",
    "WDR13",
    "WDR17",
    "WDR18",
    "WDR19",
    "WDR20",
    "WDR24",
    "WDR25",
    "WDR26",
    "WDR27",
    "WDR3",
    "WDR31",
    "WDR33",
    "WDR34",
    "WDR35",
    "WDR36",
    "WDR37",
    "WDR38",
    "WDR4",
    "WDR41",
    "WDR44",
    "WDR45",
    "WDR45B",
    "WDR46",
    "WDR47",
    "WDR48",
    "WDR49",
    "WDR5",
    "WDR53",
    "WDR54",
    "WDR55",
    "WDR59",
    "WDR5B",
    "WDR6",
    "WDR60",
    "WDR61",
    "WDR62",
    "WDR63",
    "WDR64",
    "WDR66",
    "WDR7",
    "WDR70",
    "WDR72",
    "WDR73",
    "WDR74",
    "WDR75",
    "WDR76",
    "WDR77",
    "WDR78",
    "WDR81",
    "WDR82",
    "WDR83",
    "WDR83OS",
    "WDR86",
    "WDR87",
    "WDR88",
    "WDR89",
    "WDR90",
    "WDR91",
    "WDR92",
    "WDR93",
    "WDSUB1",
    "WDTC1",
    "WDYHV1",
    "WEE1",
    "WEE2",
    "WFDC1",
    "WFDC10A",
    "WFDC10B",
    "WFDC11",
    "WFDC12",
    "WFDC13",
    "WFDC2",
    "WFDC3",
    "WFDC5",
    "WFDC6",
    "WFDC8",
    "WFDC9",
    "WFIKKN1",
    "WFIKKN2",
    "WFS1",
    "WHAMM",
    "WHAMMP2",
    "WHAMMP3",
    "WHRN",
    "WHSC1",
    "WHSC1L1",
    "WI2-2373I1.2",
    "WIF1",
    "WIPF1",
    "WIPF2",
    "WIPF3",
    "WIPI1",
    "WIPI2",
    "WISP1",
    "WISP2",
    "WISP3",
    "WIZ",
    "WLS",
    "WNK1",
    "WNK2",
    "WNK3",
    "WNK4",
    "WNT1",
    "WNT10A",
    "WNT10B",
    "WNT11",
    "WNT16",
    "WNT2",
    "WNT2B",
    "WNT3",
    "WNT3A",
    "WNT4",
    "WNT5A",
    "WNT5B",
    "WNT6",
    "WNT7A",
    "WNT7B",
    "WNT8A",
    "WNT8B",
    "WNT9A",
    "WNT9B",
    "WRAP53",
    "WRAP73",
    "WRB",
    "WRN",
    "WRNIP1",
    "WSB1",
    "WSB2",
    "WSCD1",
    "WSCD2",
    "WSPAR",
    "WT1",
    "WT1-AS",
    "WTAP",
    "WTH3DI",
    "WTIP",
    "WWC1",
    "WWC2",
    "WWC3",
    "WWOX",
    "WWP1",
    "WWP2",
    "WWTR1",
    "XAB2",
    "XACT",
    "XAF1",
    "XAGE1E",
    "XAGE2",
    "XAGE3",
    "XAGE5",
    "XBP1",
    "XCL1",
    "XCL2",
    "XCR1",
    "XDH",
    "XG",
    "XGY2",
    "XIAP",
    "XIRP1",
    "XIRP2",
    "XIST",
    "XK",
    "XKR3",
    "XKR4",
    "XKR5",
    "XKR6",
    "XKR7",
    "XKR8",
    "XKR9",
    "XKRX",
    "XKRY",
    "XKRY2",
    "XPA",
    "XPC",
    "XPNPEP1",
    "XPNPEP2",
    "XPNPEP3",
    "XPO1",
    "XPO4",
    "XPO5",
    "XPO6",
    "XPO7",
    "XPOT",
    "XPR1",
    "XRCC1",
    "XRCC2",
    "XRCC3",
    "XRCC4",
    "XRCC5",
    "XRCC6",
    "XRCC6P5",
    "XRN1",
    "XRN2",
    "XRRA1",
    "XXYLT1",
    "XYLB",
    "XYLT1",
    "XYLT2",
    "YAE1D1",
    "YAF2",
    "YAP1",
    "YARS",
    "YARS2",
    "YBEY",
    "YBX1",
    "YBX2",
    "YBX3",
    "YDJC",
    "YEATS2",
    "YEATS4",
    "YES1",
    "YIF1A",
    "YIF1B",
    "YIPF1",
    "YIPF2",
    "YIPF3",
    "YIPF4",
    "YIPF5",
    "YIPF6",
    "YIPF7",
    "YJEFN3",
    "YKT6",
    "YLPM1",
    "YME1L1",
    "YOD1",
    "YPEL1",
    "YPEL2",
    "YPEL3",
    "YPEL4",
    "YPEL5",
    "YRDC",
    "YTHDC1",
    "YTHDC2",
    "YTHDF1",
    "YTHDF2",
    "YTHDF3",
    "YWHAB",
    "YWHAE",
    "YWHAEP1",
    "YWHAEP7",
    "YWHAG",
    "YWHAH",
    "YWHAQ",
    "YWHAZ",
    "YY1",
    "YY1AP1",
    "YY1P2",
    "YY2",
    "ZACN",
    "ZADH2",
    "ZAK",
    "ZAN",
    "ZAP70",
    "ZAR1",
    "ZAR1L",
    "ZBBX",
    "ZBED1",
    "ZBED2",
    "ZBED3",
    "ZBED4",
    "ZBED5",
    "ZBED6CL",
    "ZBED8",
    "ZBED9",
    "ZBP1",
    "ZBTB1",
    "ZBTB10",
    "ZBTB11",
    "ZBTB11-AS1",
    "ZBTB12",
    "ZBTB14",
    "ZBTB16",
    "ZBTB17",
    "ZBTB18",
    "ZBTB2",
    "ZBTB20",
    "ZBTB21",
    "ZBTB22",
    "ZBTB24",
    "ZBTB25",
    "ZBTB26",
    "ZBTB3",
    "ZBTB32",
    "ZBTB33",
    "ZBTB34",
    "ZBTB37",
    "ZBTB38",
    "ZBTB39",
    "ZBTB4",
    "ZBTB40",
    "ZBTB41",
    "ZBTB42",
    "ZBTB43",
    "ZBTB44",
    "ZBTB45",
    "ZBTB46",
    "ZBTB47",
    "ZBTB48",
    "ZBTB49",
    "ZBTB5",
    "ZBTB6",
    "ZBTB7A",
    "ZBTB7B",
    "ZBTB7C",
    "ZBTB8A",
    "ZBTB8OS",
    "ZBTB9",
    "ZC2HC1A",
    "ZC2HC1B",
    "ZC2HC1C",
    "ZC3H10",
    "ZC3H11A",
    "ZC3H12A",
    "ZC3H12B",
    "ZC3H12C",
    "ZC3H12D",
    "ZC3H13",
    "ZC3H14",
    "ZC3H15",
    "ZC3H18",
    "ZC3H3",
    "ZC3H4",
    "ZC3H6",
    "ZC3H7A",
    "ZC3H7B",
    "ZC3H8",
    "ZC3HAV1",
    "ZC3HAV1L",
    "ZC3HC1",
    "ZC4H2",
    "ZCCHC10",
    "ZCCHC11",
    "ZCCHC12",
    "ZCCHC13",
    "ZCCHC14",
    "ZCCHC16",
    "ZCCHC17",
    "ZCCHC18",
    "ZCCHC2",
    "ZCCHC24",
    "ZCCHC3",
    "ZCCHC4",
    "ZCCHC5",
    "ZCCHC6",
    "ZCCHC7",
    "ZCCHC8",
    "ZCCHC9",
    "ZCRB1",
    "ZCWPW1",
    "ZCWPW2",
    "ZDBF2",
    "ZDHHC1",
    "ZDHHC11",
    "ZDHHC12",
    "ZDHHC13",
    "ZDHHC14",
    "ZDHHC15",
    "ZDHHC16",
    "ZDHHC17",
    "ZDHHC18",
    "ZDHHC19",
    "ZDHHC2",
    "ZDHHC20",
    "ZDHHC21",
    "ZDHHC22",
    "ZDHHC23",
    "ZDHHC24",
    "ZDHHC3",
    "ZDHHC4",
    "ZDHHC5",
    "ZDHHC6",
    "ZDHHC7",
    "ZDHHC8",
    "ZDHHC8P1",
    "ZDHHC9",
    "ZEB1",
    "ZEB1-AS1",
    "ZEB2",
    "ZER1",
    "ZFAND1",
    "ZFAND2A",
    "ZFAND2B",
    "ZFAND3",
    "ZFAND4",
    "ZFAND5",
    "ZFAND6",
    "ZFAS1",
    "ZFAT",
    "ZFAT-AS1",
    "ZFC3H1",
    "ZFHX2",
    "ZFHX3",
    "ZFHX4",
    "ZFHX4-AS1",
    "ZFP1",
    "ZFP14",
    "ZFP2",
    "ZFP28",
    "ZFP3",
    "ZFP30",
    "ZFP36",
    "ZFP36L1",
    "ZFP36L2",
    "ZFP37",
    "ZFP41",
    "ZFP42",
    "ZFP57",
    "ZFP62",
    "ZFP64",
    "ZFP69",
    "ZFP69B",
    "ZFP82",
    "ZFP90",
    "ZFP91",
    "ZFP92",
    "ZFPL1",
    "ZFPM1",
    "ZFPM2",
    "ZFR",
    "ZFR2",
    "ZFX",
    "ZFY",
    "ZFYVE1",
    "ZFYVE16",
    "ZFYVE19",
    "ZFYVE21",
    "ZFYVE26",
    "ZFYVE27",
    "ZFYVE28",
    "ZFYVE9",
    "ZG16",
    "ZG16B",
    "ZGPAT",
    "ZGRF1",
    "ZHX1",
    "ZHX2",
    "ZHX3",
    "ZIC1",
    "ZIC2",
    "ZIC3",
    "ZIC4",
    "ZIC5",
    "ZIK1",
    "ZIM2",
    "ZIM3",
    "ZKSCAN1",
    "ZKSCAN2",
    "ZKSCAN3",
    "ZKSCAN4",
    "ZKSCAN5",
    "ZKSCAN7",
    "ZKSCAN8",
    "ZMAT2",
    "ZMAT3",
    "ZMAT4",
    "ZMAT5",
    "ZMIZ1",
    "ZMIZ2",
    "ZMPSTE24",
    "ZMYM1",
    "ZMYM2",
    "ZMYM3",
    "ZMYM4",
    "ZMYM5",
    "ZMYM6",
    "ZMYND10",
    "ZMYND11",
    "ZMYND12",
    "ZMYND15",
    "ZMYND19",
    "ZMYND8",
    "ZNF10",
    "ZNF100",
    "ZNF101",
    "ZNF106",
    "ZNF107",
    "ZNF112",
    "ZNF114",
    "ZNF117",
    "ZNF12",
    "ZNF121",
    "ZNF124",
    "ZNF131",
    "ZNF132",
    "ZNF133",
    "ZNF134",
    "ZNF135",
    "ZNF136",
    "ZNF138",
    "ZNF14",
    "ZNF140",
    "ZNF141",
    "ZNF143",
    "ZNF146",
    "ZNF148",
    "ZNF155",
    "ZNF157",
    "ZNF16",
    "ZNF160",
    "ZNF165",
    "ZNF169",
    "ZNF17",
    "ZNF174",
    "ZNF175",
    "ZNF177",
    "ZNF18",
    "ZNF180",
    "ZNF181",
    "ZNF182",
    "ZNF184",
    "ZNF185",
    "ZNF189",
    "ZNF19",
    "ZNF195",
    "ZNF197",
    "ZNF2",
    "ZNF20",
    "ZNF200",
    "ZNF202",
    "ZNF204P",
    "ZNF205",
    "ZNF205-AS1",
    "ZNF207",
    "ZNF208",
    "ZNF211",
    "ZNF212",
    "ZNF213",
    "ZNF214",
    "ZNF215",
    "ZNF217",
    "ZNF219",
    "ZNF22",
    "ZNF221",
    "ZNF222",
    "ZNF223",
    "ZNF224",
    "ZNF225",
    "ZNF226",
    "ZNF227",
    "ZNF229",
    "ZNF23",
    "ZNF230",
    "ZNF232",
    "ZNF233",
    "ZNF234",
    "ZNF235",
    "ZNF236",
    "ZNF239",
    "ZNF24",
    "ZNF248",
    "ZNF25",
    "ZNF250",
    "ZNF251",
    "ZNF252P",
    "ZNF253",
    "ZNF254",
    "ZNF256",
    "ZNF257",
    "ZNF26",
    "ZNF260",
    "ZNF263",
    "ZNF264",
    "ZNF266",
    "ZNF267",
    "ZNF268",
    "ZNF273",
    "ZNF274",
    "ZNF275",
    "ZNF276",
    "ZNF277",
    "ZNF28",
    "ZNF280A",
    "ZNF280B",
    "ZNF280C",
    "ZNF280D",
    "ZNF281",
    "ZNF282",
    "ZNF283",
    "ZNF284",
    "ZNF285",
    "ZNF286A",
    "ZNF286B",
    "ZNF287",
    "ZNF292",
    "ZNF296",
    "ZNF3",
    "ZNF30",
    "ZNF300",
    "ZNF300P1",
    "ZNF302",
    "ZNF304",
    "ZNF311",
    "ZNF317",
    "ZNF318",
    "ZNF319",
    "ZNF32",
    "ZNF320",
    "ZNF322",
    "ZNF324",
    "ZNF324B",
    "ZNF326",
    "ZNF329",
    "ZNF330",
    "ZNF331",
    "ZNF333",
    "ZNF335",
    "ZNF337",
    "ZNF33A",
    "ZNF33B",
    "ZNF34",
    "ZNF341",
    "ZNF343",
    "ZNF345",
    "ZNF346",
    "ZNF347",
    "ZNF35",
    "ZNF350",
    "ZNF354A",
    "ZNF354B",
    "ZNF354C",
    "ZNF358",
    "ZNF362",
    "ZNF365",
    "ZNF366",
    "ZNF367",
    "ZNF37A",
    "ZNF37BP",
    "ZNF382",
    "ZNF383",
    "ZNF384",
    "ZNF385A",
    "ZNF385B",
    "ZNF385D",
    "ZNF391",
    "ZNF394",
    "ZNF395",
    "ZNF396",
    "ZNF397",
    "ZNF398",
    "ZNF404",
    "ZNF407",
    "ZNF408",
    "ZNF41",
    "ZNF410",
    "ZNF414",
    "ZNF415",
    "ZNF416",
    "ZNF417",
    "ZNF418",
    "ZNF419",
    "ZNF420",
    "ZNF423",
    "ZNF425",
    "ZNF426",
    "ZNF428",
    "ZNF429",
    "ZNF43",
    "ZNF430",
    "ZNF431",
    "ZNF432",
    "ZNF433",
    "ZNF436",
    "ZNF438",
    "ZNF439",
    "ZNF44",
    "ZNF440",
    "ZNF441",
    "ZNF442",
    "ZNF443",
    "ZNF444",
    "ZNF445",
    "ZNF446",
    "ZNF449",
    "ZNF45",
    "ZNF451",
    "ZNF454",
    "ZNF460",
    "ZNF461",
    "ZNF462",
    "ZNF467",
    "ZNF470",
    "ZNF471",
    "ZNF473",
    "ZNF474",
    "ZNF479",
    "ZNF48",
    "ZNF480",
    "ZNF483",
    "ZNF484",
    "ZNF485",
    "ZNF486",
    "ZNF487",
    "ZNF488",
    "ZNF490",
    "ZNF491",
    "ZNF492",
    "ZNF493",
    "ZNF496",
    "ZNF497",
    "ZNF500",
    "ZNF501",
    "ZNF502",
    "ZNF503",
    "ZNF506",
    "ZNF507",
    "ZNF510",
    "ZNF511",
    "ZNF512",
    "ZNF512B",
    "ZNF513",
    "ZNF514",
    "ZNF516",
    "ZNF517",
    "ZNF518A",
    "ZNF518B",
    "ZNF519",
    "ZNF521",
    "ZNF524",
    "ZNF525",
    "ZNF526",
    "ZNF527",
    "ZNF528",
    "ZNF529",
    "ZNF530",
    "ZNF532",
    "ZNF534",
    "ZNF536",
    "ZNF540",
    "ZNF542P",
    "ZNF543",
    "ZNF544",
    "ZNF546",
    "ZNF547",
    "ZNF548",
    "ZNF549",
    "ZNF551",
    "ZNF552",
    "ZNF555",
    "ZNF556",
    "ZNF557",
    "ZNF558",
    "ZNF559",
    "ZNF560",
    "ZNF561",
    "ZNF562",
    "ZNF563",
    "ZNF564",
    "ZNF565",
    "ZNF566",
    "ZNF567",
    "ZNF568",
    "ZNF569",
    "ZNF57",
    "ZNF570",
    "ZNF571",
    "ZNF572",
    "ZNF573",
    "ZNF574",
    "ZNF575",
    "ZNF576",
    "ZNF577",
    "ZNF579",
    "ZNF580",
    "ZNF581",
    "ZNF582",
    "ZNF583",
    "ZNF584",
    "ZNF585A",
    "ZNF585B",
    "ZNF586",
    "ZNF587",
    "ZNF589",
    "ZNF592",
    "ZNF593",
    "ZNF594",
    "ZNF595",
    "ZNF596",
    "ZNF597",
    "ZNF598",
    "ZNF599",
    "ZNF600",
    "ZNF605",
    "ZNF606",
    "ZNF607",
    "ZNF608",
    "ZNF609",
    "ZNF610",
    "ZNF611",
    "ZNF613",
    "ZNF614",
    "ZNF615",
    "ZNF616",
    "ZNF618",
    "ZNF620",
    "ZNF621",
    "ZNF622",
    "ZNF623",
    "ZNF624",
    "ZNF625",
    "ZNF626",
    "ZNF627",
    "ZNF628",
    "ZNF629",
    "ZNF630",
    "ZNF638",
    "ZNF639",
    "ZNF641",
    "ZNF644",
    "ZNF645",
    "ZNF646",
    "ZNF648",
    "ZNF649",
    "ZNF652",
    "ZNF653",
    "ZNF654",
    "ZNF655",
    "ZNF658",
    "ZNF658B",
    "ZNF660",
    "ZNF662",
    "ZNF664",
    "ZNF665",
    "ZNF667",
    "ZNF667-AS1",
    "ZNF668",
    "ZNF669",
    "ZNF670",
    "ZNF671",
    "ZNF672",
    "ZNF674",
    "ZNF674-AS1",
    "ZNF675",
    "ZNF676",
    "ZNF677",
    "ZNF678",
    "ZNF679",
    "ZNF680",
    "ZNF681",
    "ZNF682",
    "ZNF683",
    "ZNF684",
    "ZNF687",
    "ZNF688",
    "ZNF689",
    "ZNF69",
    "ZNF691",
    "ZNF692",
    "ZNF695",
    "ZNF696",
    "ZNF697",
    "ZNF699",
    "ZNF7",
    "ZNF70",
    "ZNF700",
    "ZNF701",
    "ZNF702P",
    "ZNF703",
    "ZNF704",
    "ZNF705A",
    "ZNF705B",
    "ZNF705D",
    "ZNF705E",
    "ZNF705G",
    "ZNF706",
    "ZNF707",
    "ZNF708",
    "ZNF709",
    "ZNF71",
    "ZNF710",
    "ZNF711",
    "ZNF713",
    "ZNF714",
    "ZNF716",
    "ZNF718",
    "ZNF721",
    "ZNF727",
    "ZNF733P",
    "ZNF735",
    "ZNF736",
    "ZNF737",
    "ZNF738",
    "ZNF74",
    "ZNF740",
    "ZNF746",
    "ZNF747",
    "ZNF749",
    "ZNF750",
    "ZNF75A",
    "ZNF75D",
    "ZNF76",
    "ZNF761",
    "ZNF763",
    "ZNF764",
    "ZNF765",
    "ZNF766",
    "ZNF768",
    "ZNF77",
    "ZNF770",
    "ZNF771",
    "ZNF772",
    "ZNF773",
    "ZNF774",
    "ZNF775",
    "ZNF776",
    "ZNF777",
    "ZNF778",
    "ZNF780A",
    "ZNF780B",
    "ZNF781",
    "ZNF782",
    "ZNF784",
    "ZNF785",
    "ZNF786",
    "ZNF787",
    "ZNF788",
    "ZNF789",
    "ZNF79",
    "ZNF790",
    "ZNF791",
    "ZNF792",
    "ZNF793",
    "ZNF799",
    "ZNF8",
    "ZNF80",
    "ZNF800",
    "ZNF804A",
    "ZNF804B",
    "ZNF805",
    "ZNF808",
    "ZNF81",
    "ZNF813",
    "ZNF815P",
    "ZNF816",
    "ZNF821",
    "ZNF823",
    "ZNF827",
    "ZNF829",
    "ZNF83",
    "ZNF830",
    "ZNF831",
    "ZNF835",
    "ZNF836",
    "ZNF837",
    "ZNF839",
    "ZNF84",
    "ZNF841",
    "ZNF843",
    "ZNF844",
    "ZNF845",
    "ZNF846",
    "ZNF85",
    "ZNF860",
    "ZNF862",
    "ZNF865",
    "ZNF876P",
    "ZNF878",
    "ZNF883",
    "ZNF91",
    "ZNF92",
    "ZNF93",
    "ZNF98",
    "ZNF99",
    "ZNFX1",
    "ZNHIT1",
    "ZNHIT2",
    "ZNHIT3",
    "ZNHIT6",
    "ZNRD1",
    "ZNRF1",
    "ZNRF2",
    "ZNRF2P1",
    "ZNRF3",
    "ZNRF4",
    "ZP1",
    "ZP2",
    "ZP3",
    "ZP4",
    "ZPBP",
    "ZPBP2",
    "ZPLD1",
    "ZPR1",
    "ZRANB1",
    "ZRANB2",
    "ZRANB3",
    "ZRSR2",
    "ZSCAN1",
    "ZSCAN10",
    "ZSCAN12P1",
    "ZSCAN16",
    "ZSCAN18",
    "ZSCAN2",
    "ZSCAN20",
    "ZSCAN21",
    "ZSCAN22",
    "ZSCAN23",
    "ZSCAN25",
    "ZSCAN29",
    "ZSCAN30",
    "ZSCAN31",
    "ZSCAN32",
    "ZSCAN4",
    "ZSCAN5A",
    "ZSCAN5B",
    "ZSCAN9",
    "ZSWIM1",
    "ZSWIM2",
    "ZSWIM3",
    "ZSWIM4",
    "ZSWIM5",
    "ZSWIM6",
    "ZSWIM7",
    "ZSWIM8",
    "ZUFSP",
    "ZW10",
    "ZWILCH",
    "ZWINT",
    "ZXDA",
    "ZXDB",
    "ZXDC",
    "ZYG11A",
    "ZYG11B",
    "ZYX",
    "ZZEF1",
    "ZZZ3"
  ]
}
```
