## Supplementary Data 1: analysis code, provenance and complete outputs for "Cross study transfer of vascular transcriptomic classifiers in seven public cohorts": permutation_summary.json

```
{
  "n_permutations": 200,
  "observed_auroc": 0.9411764705882353,
  "null_mean": 0.47295066413662235,
  "null_percentiles_2_5_97_5": [
    0.23908918406072108,
    0.7080170777988615
  ],
  "one_sided_empirical_p": 0.004975124378109453,
  "fixed_hyperparameters": {
    "k": 100,
    "C": 0.25,
    "variance_limit": 5000
  },
  "statistic": "unique-sample AUROC of mean predictions from 4-fold CV repeated 3 times",
  "splits": "stratified splits regenerated under each permuted label vector using the same fixed splitter seed and 3 repeats as the observed analysis",
  "scope": "fixed baseline only, not a significance test of the separately hyperparameter-tuned models",
  "label_exchangeability_limitation": "unrestricted sample permutations; donor IDs not deposited; does not address diameter confounding or post-review selection"
}
```
