## Supplementary Data 1: analysis code, provenance and complete outputs for "Cross study transfer of vascular transcriptomic classifiers in seven public cohorts": reproducibility_manifest.json

```
{
  "python": "3.11.9 (tags/v3.11.9:de54cf5, Apr  2 2024, 10:12:12) [MSC v.1938 64 bit (AMD64)]",
  "run_commands": [
    "python bmc_revision/benchmark_revision.py",
    "python bmc_revision/audit_results.py"
  ],
  "hashes": {
    "benchmark_revision.py": "e31c94aa3ac9de6585c5d3cfe6fae01de8a8fa6e05ce7426020885d39d285be0",
    "audit_results.py": "4993309c8a71586ca7560814f1b8ef45720dd951c4b9041af9a46a7cb4739054",
    "analysis_protocol.json": "f023e67b673ca778e6fc73410a67ef023a3fd4371101f6aa870acee8049321db",
    "analysis_amendments.json": "3ba3f1e2a12f167a715125f8dd2182f93c4fa304d63b5471ed209f8915bebd18",
    "requirements-lock.txt": "c174d05fc5b3db4895fb8908fb2854bedf6d861db7a400b91c8c2dc0005ed28f",
    "results\\active_feature_missingness.csv": "0ec8bd1dcbf898ccecd4358e603b1c607956aa73d27f8df60b9f08571911810e",
    "results\\diameter_label_counts.csv": "43bb554fe18805c63ec8b677ccef78747a4088cbb45d868bd4274f00891e1563",
    "results\\full_source_oof_diameter_sensitivity.csv": "ea62b5bba7aa0ca77cfd9e9b01b4281a989542d3c352c93b45f83e4e37d8955d",
    "results\\GSE111782_sample_manifest.csv": "f39efd4cc426915f8ed18007dbdeb5ad46ed0cccd5a8d218185efca6fe7a5535",
    "results\\GSE163154_sample_manifest.csv": "ed9b01aa98668f0e0479ab61d0624dbcbd19b3b333ab5b825d5f78d899056202",
    "results\\GSE198600_sample_manifest.csv": "539230303237c29647394f8a92d7d233c9f2f4baa15fa3ed3af138e5ced9d073",
    "results\\GSE21545_sample_manifest.csv": "7721287aa720937806bf80b9dbe7bffdf5e8f5acfaa33127abbc78c7e9c31b8a",
    "results\\GSE27034_sample_manifest.csv": "b62f00887a8955e34d521490a6c748f2e8841cf79c4d26ec1ba8feb757232772",
    "results\\GSE41571_sample_manifest.csv": "4d371fd8549f428872691fa34430b02b5e9d016822e8ba9a1901822296a1147e",
    "results\\GSE98278_sample_manifest.csv": "357c6b835c9002d98a2f70bb13a1953ff709ef94d9cef3c72317c58dbe106f96",
    "results\\metrics.csv": "d3cb046942d5d8b2242d4670c1028b7f95f5d00bfa0d64bf51687ed320fd58d4",
    "results\\metrics_before_reporting_audit.csv": "46c5d785cb8f756317e24fc5ee457e9a64b8a783ea8fecdad4f931cbc8232d6e",
    "results\\missing_gene_audit.csv": "98b836afad7e98b3d1eb29b9870971f75c0ce9cb3b09c6040f69a5306523df60",
    "results\\nested_folds.csv": "c37b99eb02318102c0024a2df57ac375768f3330d0a1686bb84b3449b9799eb1",
    "results\\permutation_null.csv": "d6aabb568337d777a8621aed9434267f324aa322c0cbe125297b3ae3ed686f20",
    "results\\permutation_observed_fold_predictions.csv": "c3d35e8c33274987cafe8759b96431b3c692c0e273262841d9fed48b8ef693ba",
    "results\\predictions.csv": "5f43863a987285e1b3333441db25b4d39fc058b66436bc459e7ba5ce92f6175c",
    "results\\selected_features.csv": "5cd27d6ef05eac0d4d399cce060bab40d13bcac01b9c112b5f37fd4593a361a4",
    "results\\environment.json": "dca54b54ba00f19b3f4a347c4a85c2f8db64cb203d87ffa4c4a587c05c86ab68",
    "results\\final_source_tuning.json": "9b37d8a43a0b2f97206ba7974266e949ab845f722c49a4dc6e58beeab7e4c5a1",
    "results\\gene_vocabulary.json": "8bdaaa8dedaf0614cad39d46f522ce00d8c2aa2b22f664de8750816f8328b270",
    "results\\permutation_summary.json": "143594c5383dd7cb64f7a120b9a829053450467fe92c679b06df40c556ee2cbe",
    "results\\result_audit.json": "149010db1d72a68b3e2fe8121dbbf17bf69dd458f22b4d9ba8d5ebf8fae8075e",
    "results\\run_summary.json": "859d7cf9628724d6e134ddc1c1904895ea64aadc1da18e1ccd42aa26c796fdeb"
  }
}
```
