## Supplementary Data 1: analysis code, provenance and complete outputs for "Cross study transfer of vascular transcriptomic classifiers in seven public cohorts": result_audit.json

```
{
  "passed": true,
  "source_checks": [
    {
      "variant": "source_rank",
      "model": "L1_logistic",
      "auroc_recomputed": 0.9468690702087286,
      "unique_samples": 48,
      "three_outer_predictions_per_sample": true,
      "outer_fold_train_test_disjoint": true
    },
    {
      "variant": "source_rank",
      "model": "elastic_net",
      "auroc_recomputed": 0.9487666034155597,
      "unique_samples": 48,
      "three_outer_predictions_per_sample": true,
      "outer_fold_train_test_disjoint": true
    },
    {
      "variant": "source_rank",
      "model": "linear_SVM",
      "auroc_recomputed": 0.9184060721062619,
      "unique_samples": 48,
      "three_outer_predictions_per_sample": true,
      "outer_fold_train_test_disjoint": true
    },
    {
      "variant": "source_rank",
      "model": "random_forest",
      "auroc_recomputed": 0.9108159392789374,
      "unique_samples": 48,
      "three_outer_predictions_per_sample": true,
      "outer_fold_train_test_disjoint": true
    },
    {
      "variant": "source_rank",
      "model": "dummy_prior",
      "auroc_recomputed": 0.4259962049335863,
      "unique_samples": 48,
      "three_outer_predictions_per_sample": true,
      "outer_fold_train_test_disjoint": true
    },
    {
      "variant": "common_rank",
      "model": "L1_logistic",
      "auroc_recomputed": 0.9563567362428842,
      "unique_samples": 48,
      "three_outer_predictions_per_sample": true,
      "outer_fold_train_test_disjoint": true
    },
    {
      "variant": "source_log",
      "model": "L1_logistic",
      "auroc_recomputed": 0.8709677419354839,
      "unique_samples": 48,
      "three_outer_predictions_per_sample": true,
      "outer_fold_train_test_disjoint": true
    }
  ],
  "n_reported_rows": 61,
  "degenerate_auc_intervals_suppressed": 5,
  "full_source_oof_within_diameter": [
    {
      "variant": "source_rank",
      "model": "L1_logistic",
      "cohort": "GSE98278",
      "subset": "full_source_oof_within_large",
      "role": "post-review descriptive within-category evaluation of full-source nested OOF scores; not subgroup-refitted model",
      "n": 16,
      "positive": 9,
      "negative": 7,
      "auroc": 0.9206349206349206,
      "auprc": 0.9603174603174602,
      "prevalence": 0.5625,
      "brier": 0.1130491815867881,
      "auroc_ci_low": 0.7619047619047619,
      "auroc_ci_high": 1.0,
      "harrell_c": null,
      "c_ci_low": null,
      "c_ci_high": null,
      "ci_scope": "stratified sample bootstrap conditional on scores; excludes model-selection uncertainty",
      "bootstrap_degenerate": false,
      "bootstrap_warning": "Conditional-on-score sample interval; source donor independence unverified; subgroup models also depend on training size/mix."
    },
    {
      "variant": "source_rank",
      "model": "L1_logistic",
      "cohort": "GSE98278",
      "subset": "full_source_oof_within_unknown",
      "role": "post-review descriptive within-category evaluation of full-source nested OOF scores; not subgroup-refitted model",
      "n": 17,
      "positive": 8,
      "negative": 9,
      "auroc": 0.9027777777777778,
      "auprc": 0.883531746031746,
      "prevalence": 0.47058823529411764,
      "brier": 0.11915396148607416,
      "auroc_ci_low": 0.7083333333333334,
      "auroc_ci_high": 1.0,
      "harrell_c": null,
      "c_ci_low": null,
      "c_ci_high": null,
      "ci_scope": "stratified sample bootstrap conditional on scores; excludes model-selection uncertainty",
      "bootstrap_degenerate": false,
      "bootstrap_warning": "Conditional-on-score sample interval; source donor independence unverified; subgroup models also depend on training size/mix."
    }
  ]
}
```
