## Supplementary Data 1: analysis code, provenance and complete outputs for "Cross study transfer of vascular transcriptomic classifiers in seven public cohorts": run_summary.json

```
{
  "completed": true,
  "protocol_sha256": "f023e67b673ca778e6fc73410a67ef023a3fd4371101f6aa870acee8049321db",
  "script_sha256": "e31c94aa3ac9de6585c5d3cfe6fae01de8a8fa6e05ce7426020885d39d285be0",
  "source_n": 48,
  "source_genes": 20748,
  "common_genes": 11845,
  "primary_models": [
    "L1_logistic",
    "elastic_net",
    "linear_SVM",
    "random_forest",
    "dummy_prior"
  ],
  "n_metrics": 59,
  "n_prediction_rows": 3390,
  "source_metadata_limitation": "no donor identifiers; cross-validation and source CIs are sample-level, not verified patient-independent",
  "external_reuse": "first three external cohorts are previously examined, not untouched confirmatory tests",
  "permutation": {
    "n_permutations": 200,
    "observed_auroc": 0.9411764705882353,
    "null_mean": 0.47295066413662235,
    "null_percentiles_2_5_97_5": [
      0.23908918406072108,
      0.7080170777988615
    ],
    "one_sided_empirical_p": 0.004975124378109453,
    "fixed_hyperparameters": {
      "k": 100,
      "C": 0.25,
      "variance_limit": 5000
    },
    "statistic": "unique-sample AUROC of mean predictions from 4-fold CV repeated 3 times",
    "splits": "stratified splits regenerated under each permuted label vector using the same fixed splitter seed and 3 repeats as the observed analysis",
    "scope": "fixed baseline only, not a significance test of the separately hyperparameter-tuned models",
    "label_exchangeability_limitation": "unrestricted sample permutations; donor IDs not deposited; does not address diameter confounding or post-review selection"
  },
  "input_sha256": {
    "GSE100927_series_matrix.txt.gz": "1f096514b86687166c2271efd8e197f9a11c522059b7b77e8504ef66a7b82c42",
    "GSE111782_series_matrix.txt.gz": "1bca708cdf9d6979369a07c27d1dabfbf43ad4c4b6ab31433aa25d873b485953",
    "GSE198600_series_matrix.txt.gz": "8ad0ceb457ef74151351667b1a5a9a738bda400776d51ec5f4b229921038a25b",
    "GSE27034_series_matrix.txt.gz": "4be116b50ff326a536ac1cef8616be86dbde28a26b6d2ebb81a78c567696ea11",
    "GSE98278_series_matrix.txt.gz": "521dfb1f3073d739a5b567edf70d7fabec4b5d9b5667a8ead01c8880a286939f",
    "GPL10558.annot.gz": "c914fdbe1130906ce3b9c97f5a75280591c89c617c168fb687c641f683e76b45",
    "GPL17077.annot.gz": "04b10f58e3f1340fc897c7057a0001c82ebd216d8ced1a96a2f05676b5d22494",
    "GPL570.annot.gz": "d7cd44352127b1e34f3a720ebea86093ef255a38f1612a85a2962b71bde8f394",
    "GPL571.annot.gz": "9f5a482f9f3d478b47fc80124600319e569f1e9ab447f3f256d61b1fbacce4fa",
    "GSE198600_fpkm.tsv": "6a416900cf562fcef100ad60464dec793942dd196b7562eaaedfc0ebf8f393cb",
    "bmc_revision\\data\\GSE163154_expression.tsv.gz": "3bbfc7a8930db9468daa93ae62046aa8ee97ba394910a6303897b2aa8b1495d3",
    "bmc_revision\\data\\GSE21545_expression.tsv.gz": "c7c30655d979ea45559ae6b9469c2ccd3911d056bbd2eb448b79dbe8ad00b546",
    "bmc_revision\\data\\GSE41571_expression.tsv.gz": "5979bdf6e7d801974b47edb5aed63efacde34c730af019d865487817a8466f89",
    "bmc_revision\\data\\GSE163154_samples.csv": "ed9b01aa98668f0e0479ab61d0624dbcbd19b3b333ab5b825d5f78d899056202",
    "bmc_revision\\data\\GSE21545_samples.csv": "e68d2949487e45a9b4265e47cd1bf49f7f72354c951169bb917ecd7d172dcd5c",
    "bmc_revision\\data\\GSE41571_samples.csv": "64aeb12b2668324410e0dbc7e111dacb7eb0842aa8450e8b0a4c6bbe35ca1c48"
  }
}
```
