## Supplementary Data 1: analysis code, provenance and complete outputs for "Cross study transfer of vascular transcriptomic classifiers in seven public cohorts": PRIVACY_RELEASE_MANIFEST_20261029.json

```
{
  "release": "medRxiv privacy and file-format correction, 2026-10-29",
  "submission_id": "MEDRXIV/2026/366574",
  "manuscript_title": "Cross study transfer of vascular transcriptomic classifiers in seven public cohorts",
  "source_uploaded_archive_sha256": "2f6286e65ca0d8e43e3b6731114570f1c742296798b8d5490887065cc19ae2b2",
  "source_uploaded_archive_members": 67,
  "scope": "Current release inventory: every archive member except this manifest itself",
  "historical_manifest_policy": "All other manifests and previous README inventories describe historical snapshots only; this manifest supersedes them for release inventory.",
  "preserved_member_count": 54,
  "all_preserved_members_byte_identical": true,
  "removed_files": [
    {
      "path": "bmc_revision/data/GSE21545_samples.csv",
      "bytes": 63580,
      "sha256": "e68d2949487e45a9b4265e47cd1bf49f7f72354c951169bb917ecd7d172dcd5c",
      "reason": "unused exact-age metadata, including duplicate copy"
    },
    {
      "path": "bmc_revision/data/GSE41571_samples.csv",
      "bytes": 6949,
      "sha256": "64aeb12b2668324410e0dbc7e111dacb7eb0842aa8450e8b0a4c6bbe35ca1c48",
      "reason": "unused exact-age metadata, including duplicate copy"
    },
    {
      "path": "bmc_revision/data/extension_samples_all.csv",
      "bytes": 87749,
      "sha256": "e990e8e46fe735d4ebf6598050bda185eb4602c7ebfaea5227bd40121d9f1805",
      "reason": "unused exact-age metadata, including duplicate copy"
    },
    {
      "path": "bmc_revision/results/GSE21545_sample_manifest.csv",
      "bytes": 63828,
      "sha256": "7721287aa720937806bf80b9dbe7bffdf5e8f5acfaa33127abbc78c7e9c31b8a",
      "reason": "unused exact-age metadata, including duplicate copy"
    },
    {
      "path": "bmc_revision/results/GSE41571_sample_manifest.csv",
      "bytes": 6931,
      "sha256": "4d371fd8549f428872691fa34430b02b5e9d016822e8ba9a1901822296a1147e",
      "reason": "unused exact-age metadata, including duplicate copy"
    },
    {
      "path": "bmc_revision/results/frozen_common_rank_L1_logistic.joblib",
      "bytes": 100317,
      "sha256": "1ebd17b7edffbef03488c4db4a662f57bb771df9aeffaaf048a4d63c9d1dd975",
      "reason": "serialized model payload not text-screenable"
    },
    {
      "path": "bmc_revision/results/frozen_source_log_L1_logistic.joblib",
      "bytes": 171533,
      "sha256": "54220d4bdf73ea960dec95054d0f1f2be90b3192b5a85c549e60d5033b2ede1f",
      "reason": "serialized model payload not text-screenable"
    },
    {
      "path": "bmc_revision/results/frozen_source_rank_L1_logistic.joblib",
      "bytes": 168525,
      "sha256": "f1713d8c9f2acba0a3b86f7a952cc7e3f4b73a5d79f357eedc3a1a4a4ba646d9",
      "reason": "serialized model payload not text-screenable"
    },
    {
      "path": "bmc_revision/results/frozen_source_rank_dummy_prior.joblib",
      "bytes": 680,
      "sha256": "5e9edc8b049c6e9278ddc7def6fc428453c73a76673cb18a8a17b7a9a19a892c",
      "reason": "serialized model payload not text-screenable"
    },
    {
      "path": "bmc_revision/results/frozen_source_rank_elastic_net.joblib",
      "bytes": 171521,
      "sha256": "f61066a1d6a9b1730c94a1f4e0580b83293070c449264d5140888eb32b198974",
      "reason": "serialized model payload not text-screenable"
    },
    {
      "path": "bmc_revision/results/frozen_source_rank_linear_SVM.joblib",
      "bytes": 168381,
      "sha256": "46aa77046ff6a7e94738b3ad9e8b50fdae300f1d64449b5afdfc7264e0e21558",
      "reason": "serialized model payload not text-screenable"
    },
    {
      "path": "bmc_revision/results/frozen_source_rank_random_forest.joblib",
      "bytes": 369154,
      "sha256": "6afa12e62ccbdccd764d725036ee243603a8e8df2a64b13dafcd3a7c257f4d31",
      "reason": "serialized model payload not text-screenable"
    }
  ],
  "expanded_text_file": {
    "source_path": "bmc_revision/results/permutation_sample_predictions.csv.gz",
    "source_bytes": 123820,
    "source_sha256": "8ce36b61f25d6b564a9a0d5163b76c971efc0630975086fbe57603411d85e57a",
    "release_path": "bmc_revision/results/permutation_sample_predictions.csv",
    "release_bytes": 536186,
    "release_sha256": "93f9b4696f0b111af18ee88c1f3ac73a95f36a6e4bdfb955b76d866301085a5f",
    "decompressed_bytes_identical": true
  },
  "new_release_files": [
    "README_PRIVACY_RELEASE_20261029.txt",
    "release_compatibility_20261029.py",
    "PRIVACY_RELEASE_MANIFEST_20261029.json"
  ],
  "science_code_modified": false,
  "models_refitted_for_correction": false,
  "reported_results_modified": false,
  "reconstruction": "Use unchanged official-source downloader in a separate local working copy; refitting the declared benchmark recreates excluded models and result manifests. Never package reconstructed demographic metadata wholesale.",
  "files": {
    "README_PRIVACY_RELEASE_20261029.txt": {
      "bytes": 6787,
      "sha256": "c22a3ceddb958e05362937ca24a6e61ad2f595c37e509c2df16ff9e6bc4ea69d"
    },
    "README_Scientific_Reports.txt": {
      "bytes": 3040,
      "sha256": "4c51f496387a005cd60ded511d491c167203d6e74793498c49a9f880a3eb3c41"
    },
    "SR_PACKAGE_MANIFEST_SHA256.json": {
      "bytes": 11243,
      "sha256": "36d6b3d05921fa14c6d551bc8ebc0ecc055c1b9bd97441b146cce33561d8a21f"
    },
    "bmc_revision/MANIFEST_SHA256.json": {
      "bytes": 10506,
      "sha256": "4a59266e003462e9718610749f0637e4e1513cc4aa3d6df1e1c8f6dab3df028b"
    },
    "bmc_revision/PACKAGE_NOTES.json": {
      "bytes": 2619,
      "sha256": "7ef412be9a02c749a9c07f3406b042b0d4af61213db400aa5c87b30befa3b8de"
    },
    "bmc_revision/README_REPRODUCE.txt": {
      "bytes": 9805,
      "sha256": "4f3efef16d9dbd6683929b1702c7b931757a6896810e3675fe619b5dd6ff5992"
    },
    "bmc_revision/acquisition_reconstruction_test.json": {
      "bytes": 8794,
      "sha256": "e579106dcee1d12613c14b85edd35aa96de0183b539bddea53e9f6b251c81bc3"
    },
    "bmc_revision/analysis_amendments.json": {
      "bytes": 1715,
      "sha256": "3ba3f1e2a12f167a715125f8dd2182f93c4fa304d63b5471ed209f8915bebd18"
    },
    "bmc_revision/analysis_protocol.json": {
      "bytes": 3312,
      "sha256": "f023e67b673ca778e6fc73410a67ef023a3fd4371101f6aa870acee8049321db"
    },
    "bmc_revision/audit_results.py": {
      "bytes": 8395,
      "sha256": "4993309c8a71586ca7560814f1b8ef45720dd951c4b9041af9a46a7cb4739054"
    },
    "bmc_revision/benchmark_revision.py": {
      "bytes": 30574,
      "sha256": "e31c94aa3ac9de6585c5d3cfe6fae01de8a8fa6e05ce7426020885d39d285be0"
    },
    "bmc_revision/build_reproducibility_package.py": {
      "bytes": 10231,
      "sha256": "8a5716c6f9361f32de0293c2197e956e234090f4e85507969ba0e29ed45e09df"
    },
    "bmc_revision/cohort_audit.csv": {
      "bytes": 1681,
      "sha256": "c915b5990087cb1311610ae88bbf23f26b583a0aeeb00fd1139b815bf23677d1"
    },
    "bmc_revision/cohort_audit.json": {
      "bytes": 20806,
      "sha256": "2d251c523359efa1be22becf8f18476a89aa63fa7e66eb877fe9d56d84cf2404"
    },
    "bmc_revision/cohort_audit.txt": {
      "bytes": 2050,
      "sha256": "9b35d94a5199e5c1f0053f6a7853f833958990f9109e1d672388913e53ddb0d5"
    },
    "bmc_revision/cohort_extension.py": {
      "bytes": 21525,
      "sha256": "8024a9794679ef990bbedf94ad89bdf395cabbb9984bc17437d809f29fa6711a"
    },
    "bmc_revision/data/GSE163154_samples.csv": {
      "bytes": 15567,
      "sha256": "ed9b01aa98668f0e0479ab61d0624dbcbd19b3b333ab5b825d5f78d899056202"
    },
    "bmc_revision/data/GSE163154_series_metadata.json": {
      "bytes": 2683,
      "sha256": "175568ad01f364da1d3059a4ab99918adde1005a144ecf5f44c7722332f933c2"
    },
    "bmc_revision/data/GSE21545_series_metadata.json": {
      "bytes": 4652,
      "sha256": "f922245223ff660d369141422af5123d931b5a1ef7bc7141186211df78714030"
    },
    "bmc_revision/data/GSE41571_series_metadata.json": {
      "bytes": 5008,
      "sha256": "fb7a7566af3756482225c3c7cc6188f5921333ddbe3538cb4c5b9f54cb99d572"
    },
    "bmc_revision/dome_reporting_audit.csv": {
      "bytes": 3077,
      "sha256": "4a5b729fd02ac24feb5d9c9b8a47bb720fcff06dfffa004b792b630e800cb7ac"
    },
    "bmc_revision/download_public_inputs.py": {
      "bytes": 11410,
      "sha256": "00728ef7ab9d6acdff3945c4970a7f100805edcede90f6fcf19770cde33fa343"
    },
    "bmc_revision/editorial_result_audit.json": {
      "bytes": 11275,
      "sha256": "37de55af035d1ca563eaa8e26f08bea4ba09674322978535bf6a7792e35d6c4f"
    },
    "bmc_revision/editorial_result_review.py": {
      "bytes": 2820,
      "sha256": "6a354b8383f6a21b9a25936acc9b19bc81be58ece370de43939188d3302e4bc4"
    },
    "bmc_revision/independent_data_review.json": {
      "bytes": 44011,
      "sha256": "4235a5ccddfba039de7dd8c56a75f8ca0e05e456600ea28ff8d54057f0998535"
    },
    "bmc_revision/independent_data_review.txt": {
      "bytes": 1705,
      "sha256": "0978e7703a7d980befa132495cc3b579043565d698245b4b2b654dc171a92638"
    },
    "bmc_revision/make_revision_figures.py": {
      "bytes": 11088,
      "sha256": "ef10d67fb57b3f6b087df73f9daf58866498d451cd1b7056e5215a597111ba46"
    },
    "bmc_revision/make_scientific_reports_figures.py": {
      "bytes": 11212,
      "sha256": "cd6730b7ef73ca9dce6082b8f81ee6f44f9b6fd64bdb66ecf1a12b241a3bf5fb"
    },
    "bmc_revision/public_input_snapshot.json": {
      "bytes": 5862,
      "sha256": "84d29369eb65a6809046d7d54b313723549e6bc62cc47fc1537d818182027bc5"
    },
    "bmc_revision/public_input_verification.json": {
      "bytes": 8587,
      "sha256": "9ecf64a6dacca9721b8b72c3cb5136485098b62d63322c272352baab3e2a2965"
    },
    "bmc_revision/requirements-lock.txt": {
      "bytes": 102,
      "sha256": "c174d05fc5b3db4895fb8908fb2854bedf6d861db7a400b91c8c2dc0005ed28f"
    },
    "bmc_revision/requirements-reporting.txt": {
      "bytes": 73,
      "sha256": "c81cd10f51c29794cb192e17dcef46558ee77649db81a980f70e3ecaeec53e73"
    },
    "bmc_revision/results/GSE111782_sample_manifest.csv": {
      "bytes": 269,
      "sha256": "f39efd4cc426915f8ed18007dbdeb5ad46ed0cccd5a8d218185efca6fe7a5535"
    },
    "bmc_revision/results/GSE163154_sample_manifest.csv": {
      "bytes": 15567,
      "sha256": "ed9b01aa98668f0e0479ab61d0624dbcbd19b3b333ab5b825d5f78d899056202"
    },
    "bmc_revision/results/GSE198600_sample_manifest.csv": {
      "bytes": 171,
      "sha256": "539230303237c29647394f8a92d7d233c9f2f4baa15fa3ed3af138e5ced9d073"
    },
    "bmc_revision/results/GSE27034_sample_manifest.csv": {
      "bytes": 498,
      "sha256": "b62f00887a8955e34d521490a6c748f2e8841cf79c4d26ec1ba8feb757232772"
    },
    "bmc_revision/results/GSE98278_sample_manifest.csv": {
      "bytes": 5537,
      "sha256": "357c6b835c9002d98a2f70bb13a1953ff709ef94d9cef3c72317c58dbe106f96"
    },
    "bmc_revision/results/active_feature_missingness.csv": {
      "bytes": 4922,
      "sha256": "0ec8bd1dcbf898ccecd4358e603b1c607956aa73d27f8df60b9f08571911810e"
    },
    "bmc_revision/results/diameter_label_counts.csv": {
      "bytes": 66,
      "sha256": "43bb554fe18805c63ec8b677ccef78747a4088cbb45d868bd4274f00891e1563"
    },
    "bmc_revision/results/environment.json": {
      "bytes": 335,
      "sha256": "dca54b54ba00f19b3f4a347c4a85c2f8db64cb203d87ffa4c4a587c05c86ab68"
    },
    "bmc_revision/results/final_source_tuning.json": {
      "bytes": 1064,
      "sha256": "9b37d8a43a0b2f97206ba7974266e949ab845f722c49a4dc6e58beeab7e4c5a1"
    },
    "bmc_revision/results/full_source_oof_diameter_sensitivity.csv": {
      "bytes": 1188,
      "sha256": "ea62b5bba7aa0ca77cfd9e9b01b4281a989542d3c352c93b45f83e4e37d8955d"
    },
    "bmc_revision/results/gene_vocabulary.json": {
      "bytes": 778030,
      "sha256": "8bdaaa8dedaf0614cad39d46f522ce00d8c2aa2b22f664de8750816f8328b270"
    },
    "bmc_revision/results/metrics.csv": {
      "bytes": 19707,
      "sha256": "d3cb046942d5d8b2242d4670c1028b7f95f5d00bfa0d64bf51687ed320fd58d4"
    },
    "bmc_revision/results/metrics_before_reporting_audit.csv": {
      "bytes": 17420,
      "sha256": "46c5d785cb8f756317e24fc5ee457e9a64b8a783ea8fecdad4f931cbc8232d6e"
    },
    "bmc_revision/results/missing_gene_audit.csv": {
      "bytes": 4424,
      "sha256": "98b836afad7e98b3d1eb29b9870971f75c0ce9cb3b09c6040f69a5306523df60"
    },
    "bmc_revision/results/nested_folds.csv": {
      "bytes": 59709,
      "sha256": "c37b99eb02318102c0024a2df57ac375768f3330d0a1686bb84b3449b9799eb1"
    },
    "bmc_revision/results/permutation_null.csv": {
      "bytes": 4752,
      "sha256": "d6aabb568337d777a8621aed9434267f324aa322c0cbe125297b3ae3ed686f20"
    },
    "bmc_revision/results/permutation_observed_fold_predictions.csv": {
      "bytes": 15854,
      "sha256": "c3d35e8c33274987cafe8759b96431b3c692c0e273262841d9fed48b8ef693ba"
    },
    "bmc_revision/results/permutation_sample_predictions.csv": {
      "bytes": 536186,
      "sha256": "93f9b4696f0b111af18ee88c1f3ac73a95f36a6e4bdfb955b76d866301085a5f"
    },
    "bmc_revision/results/permutation_summary.json": {
      "bytes": 856,
      "sha256": "143594c5383dd7cb64f7a120b9a829053450467fe92c679b06df40c556ee2cbe"
    },
    "bmc_revision/results/predictions.csv": {
      "bytes": 341512,
      "sha256": "5f43863a987285e1b3333441db25b4d39fc058b66436bc459e7ba5ce92f6175c"
    },
    "bmc_revision/results/reproducibility_manifest.json": {
      "bytes": 3385,
      "sha256": "7cce12e68860741b609ef51e1a66dc141238c6c926795df267d08de03fd0675e"
    },
    "bmc_revision/results/result_audit.json": {
      "bytes": 3820,
      "sha256": "149010db1d72a68b3e2fe8121dbbf17bf69dd458f22b4d9ba8d5ebf8fae8075e"
    },
    "bmc_revision/results/run_summary.json": {
      "bytes": 3365,
      "sha256": "859d7cf9628724d6e134ddc1c1904895ea64aadc1da18e1ccd42aa26c796fdeb"
    },
    "bmc_revision/results/selected_features.csv": {
      "bytes": 15025,
      "sha256": "5cd27d6ef05eac0d4d399cce060bab40d13bcac01b9c112b5f37fd4593a361a4"
    },
    "release_compatibility_20261029.py": {
      "bytes": 2127,
      "sha256": "436b9ad296652d958ea1824a1f5cb8057661e3af50cfd86d1ddf3719900bbcab"
    }
  }
}
```
